## Supplementary Material 4 for "De novo Powered Air-Purifying Respirator Design and Fabrication for Pandemic Response": Pelican Case PAPR Assembly.step (part 12 of 22)

```
#143250=CARTESIAN_POINT('Ctrl Pts',(19.4346047823582,47.5809407020284,-6.24442189617503));
#143251=CARTESIAN_POINT('Ctrl Pts',(20.0824487918183,47.2972762126932,3.65949701536888));
#143252=CARTESIAN_POINT('Ctrl Pts',(15.9827913337385,47.0136117233581,12.6983089051158));
#143253=CARTESIAN_POINT('Ctrl Pts',(8.10479359061364,46.7299472340229,18.7352338850897));
#143254=CARTESIAN_POINT('Ctrl Pts',(-1.68918162428795,46.4462827446878,
20.3431397112677));
#143255=CARTESIAN_POINT('Ctrl Pts',(-11.0838334138429,46.1626182553526,
17.1419166001721));
#143256=CARTESIAN_POINT('Ctrl Pts',(-17.858261149336,45.8789537660175,9.8883353803916));
#143257=CARTESIAN_POINT('Ctrl Pts',(-20.4109865476307,45.5952892766824,
0.297146471004314));
#143258=CARTESIAN_POINT('Ctrl Pts',(-18.1385439807257,45.3116247873472,
-9.3642880205741));
#143259=CARTESIAN_POINT('Ctrl Pts',(-11.578140067745,45.027960298012,-16.8119998942583));
#143260=CARTESIAN_POINT('Ctrl Pts',(-2.28065774744747,44.7442958086769,
-20.2853461422755));
#143261=CARTESIAN_POINT('Ctrl Pts',(7.55597326499919,44.4606313193418,-18.9632258830484));
#143262=CARTESIAN_POINT('Ctrl Pts',(15.6063682197616,44.1769668300066,-13.1581890418903));
#143263=CARTESIAN_POINT('Ctrl Pts',(19.9674095114092,43.8933023406715,-4.24254938410794));
#143264=CARTESIAN_POINT('Ctrl Pts',(19.6081446827283,43.6096378513363,5.67603118156499));
#143265=CARTESIAN_POINT('Ctrl Pts',(14.6135041283542,43.3259733620011,14.2527949877728));
#143266=CARTESIAN_POINT('Ctrl Pts',(6.16422350476639,43.042308872666,19.4601905554954));
#143267=CARTESIAN_POINT('Ctrl Pts',(-3.74228280050009,42.7586443833308,
20.0671868310929));
#143268=CARTESIAN_POINT('Ctrl Pts',(-12.7641114816057,42.4749798939957,
15.9302895754612));
#143269=CARTESIAN_POINT('Ctrl Pts',(-18.7684974888008,42.1913154046606,
8.02746347769871));
#143270=CARTESIAN_POINT('Ctrl Pts',(-20.3360008089787,41.9076509153254,
-1.77305921224517));
#143271=CARTESIAN_POINT('Ctrl Pts',(-17.0960628320381,41.6239864259903,
-11.1544297709883));
#143272=CARTESIAN_POINT('Ctrl Pts',(-9.81460660139152,41.3403219366551,
-17.8988872596267));
#143273=CARTESIAN_POINT('Ctrl Pts',(-0.212972203281963,41.05665744732,-20.4120383772306));
#143274=CARTESIAN_POINT('Ctrl Pts',(9.4390089358025,40.7729929579848,-18.0997728765514));
#143275=CARTESIAN_POINT('Ctrl Pts',(16.8596033933025,40.4893284686497,-11.5087115392406));
#143276=CARTESIAN_POINT('Ctrl Pts',(20.2945787328974,40.2056639793145,-2.1969847352987));
#143277=CARTESIAN_POINT('Ctrl Pts',(18.9319049759662,39.9219994899794,7.63411041666903));
#143278=CARTESIAN_POINT('Ctrl Pts',(13.093718916026,39.6383350006442,15.6604978471634));
#143279=CARTESIAN_POINT('Ctrl Pts',(4.16017081115702,39.3546705113091,19.9847353421279));
#143280=CARTESIAN_POINT('Ctrl Pts',(-5.75684386358992,39.0710060219739,
19.5845708812619));
#143281=CARTESIAN_POINT('Ctrl Pts',(-14.3129376182953,38.7873415326388,
14.5546035537782));
#143282=CARTESIAN_POINT('Ctrl Pts',(-19.4854453850015,38.5036770433037,
6.08392028392143));
#143283=CARTESIAN_POINT('Ctrl Pts',(-20.0515836045849,38.2200125539685,
-3.82500494393612));
#143284=CARTESIAN_POINT('Ctrl Pts',(-15.8775169039141,37.9363480646334,
-12.8296969893646));
#143285=CARTESIAN_POINT('Ctrl Pts',(-7.94999684842001,37.6526835752982,
-18.8014419123425));
#143286=CARTESIAN_POINT('Ctrl Pts',(1.85690664725514,37.3690190859631,-20.3285160691912));
#143287=CARTESIAN_POINT('Ctrl Pts',(11.2248364340646,37.0853545966279,-17.0499183254338));
#143288=CARTESIAN_POINT('Ctrl Pts',(17.9392089783277,36.8016901072928,-9.74071091345282));
#143289=CARTESIAN_POINT('Ctrl Pts',(20.4127430764758,36.5180256179576,-0.128794313881315));
#143290=CARTESIAN_POINT('Ctrl Pts',(18.0606939641767,36.2343611286225,9.51356932997501));
#143291=CARTESIAN_POINT('Ctrl Pts',(11.43908729248,35.9506966392873,16.9069201744589));
#143292=CARTESIAN_POINT('Ctrl Pts',(2.11327435920437,35.6670321499522,20.3034661917574));
#143293=CARTESIAN_POINT('Ctrl Pts',(-7.71211773807824,35.383367660617,18.9002621072099));
#143294=CARTESIAN_POINT('Ctrl Pts',(-15.7143611560603,35.0997031712819,
13.0290261211728));
#143295=CARTESIAN_POINT('Ctrl Pts',(-20.0017212960129,34.8160386819467,
4.07772147968603));
#143296=CARTESIAN_POINT('Ctrl Pts',(-19.5606640472924,34.5323741926116,
-5.83755862393481));
#143297=CARTESIAN_POINT('Ctrl Pts',(-14.4954554093758,34.2487097032764,
-14.3728368800661));
#143298=CARTESIAN_POINT('Ctrl Pts',(-6.00351370203096,33.9650452139413,
-19.5103687631338));
#143299=CARTESIAN_POINT('Ctrl Pts',(3.90766224405355,33.6813807246061,-20.0356395340063));
#143300=CARTESIAN_POINT('Ctrl Pts',(12.8950639041969,33.397716235271,-15.8244739049259));
#143301=CARTESIAN_POINT('Ctrl Pts',(18.8340674097308,33.1140517459358,-7.87239564088531));
#143302=CARTESIAN_POINT('Ctrl Pts',(20.3206839976297,32.8303872566008,1.94072373947406));
#143303=CARTESIAN_POINT('Ctrl Pts',(17.0034870942043,32.5467227672655,11.2950497442454));
#143304=CARTESIAN_POINT('Ctrl Pts',(9.66664314302491,32.2630582779305,17.9792305213566));
#143305=CARTESIAN_POINT('Ctrl Pts',(0.0446270390856308,31.9793937885952,
20.4130908725821));
#143306=CARTESIAN_POINT('Ctrl Pts',(-9.58799343370268,31.6957292992602,
18.0213273453348));
#143307=CARTESIAN_POINT('Ctrl Pts',(-16.9538986553872,31.4120648099249,
11.3692298036081));
#143308=CARTESIAN_POINT('Ctrl Pts',(-20.3121095021436,31.1284003205899,
2.02960514964943));
#143309=CARTESIAN_POINT('Ctrl Pts',(-18.8680961779327,30.8447358312547,
-7.79014778567339));
#143310=CARTESIAN_POINT('Ctrl Pts',(-12.9645164222397,30.5610713419195,
-15.7676464364222));
#143311=CARTESIAN_POINT('Ctrl Pts',(-3.99435877262015,30.2774068525844,
-20.0190370340731));
#143312=CARTESIAN_POINT('Ctrl Pts',(2.61248231763768,30.0882971930276,-19.6957920450376));
#143313=CARTESIAN_POINT('Ctrl Pts',(5.68453878451291,29.9937423632492,-18.7651731818414));
#143314=CARTESIAN_POINT('Ctrl Pts',(2.35186803664952,53.8169203357015,19.4709214507763));
#143315=CARTESIAN_POINT('Ctrl Pts',(-0.835728231649532,53.7223655059232,
19.8559471824094));
#143316=CARTESIAN_POINT('Ctrl Pts',(-7.40054556370451,53.5332558463665,
19.0307122490736));
#143317=CARTESIAN_POINT('Ctrl Pts',(-15.5017371483404,53.2495913570312,
13.2895770872723));
#143318=CARTESIAN_POINT('Ctrl Pts',(-19.9368123714836,52.9659268676962,
4.40843491954487));
#143319=CARTESIAN_POINT('Ctrl Pts',(-19.6595500301255,52.682262378361,-5.51566214186331));
#143320=CARTESIAN_POINT('Ctrl Pts',(-14.7343917686363,52.3985978890259,
-14.1354555298595));
#143321=CARTESIAN_POINT('Ctrl Pts',(-6.3262002033585,52.1149333996907,-19.4138195597816));
#143322=CARTESIAN_POINT('Ctrl Pts',(3.57760114770736,51.8312689103556,-20.1026461221598));
#143323=CARTESIAN_POINT('Ctrl Pts',(12.6356091391944,51.5476044210204,-16.0392469268364));
#143324=CARTESIAN_POINT('Ctrl Pts',(18.706575861892,51.2639399316853,-8.18413602032115));
#143325=CARTESIAN_POINT('Ctrl Pts',(20.3552864600137,50.98027544235,1.60569624796426));
#143326=CARTESIAN_POINT('Ctrl Pts',(17.1920025198992,50.6966109530149,11.0159474565449));
#143327=CARTESIAN_POINT('Ctrl Pts',(9.96451717205493,50.4129464636797,17.8220196838587));
#143328=CARTESIAN_POINT('Ctrl Pts',(0.381416206021541,50.1292819743447,
20.4149586840892));
#143329=CARTESIAN_POINT('Ctrl Pts',(-9.29185249869818,49.8456174850094,
18.18178989617));
#143330=CARTESIAN_POINT('Ctrl Pts',(-16.7685220060165,49.5619529956743,
11.6504368106559));
#143331=CARTESIAN_POINT('Ctrl Pts',(-20.2811042716596,49.2782885063392,
2.36491412602784));
#143332=CARTESIAN_POINT('Ctrl Pts',(-18.999222715934,48.9946240170041,-7.47967540070289));
#143333=CARTESIAN_POINT('Ctrl Pts',(-13.2259149555241,48.7109595276689,
-15.5560657764083));
#143334=CARTESIAN_POINT('Ctrl Pts',(-4.32599391300361,48.4272950383338,
-19.9549939872915));
#143335=CARTESIAN_POINT('Ctrl Pts',(5.59659435599133,48.1436305489987,-19.6365511272388));
#143336=CARTESIAN_POINT('Ctrl Pts',(14.1961447789205,47.8599660596635,-14.6760172365503));
#143337=CARTESIAN_POINT('Ctrl Pts',(19.4397190995403,47.5763015703284,-6.24606514822754));
#143338=CARTESIAN_POINT('Ctrl Pts',(20.0877335925167,47.2926370809931,3.66046003101415));
#143339=CARTESIAN_POINT('Ctrl Pts',(15.9869972882849,47.0089725916581,12.7016505310532));
#143340=CARTESIAN_POINT('Ctrl Pts',(8.1069264091395,46.7253081023228,18.7401641591884));
#143341=CARTESIAN_POINT('Ctrl Pts',(-1.68962614120521,46.4416436129877,
20.3484931141353));
#143342=CARTESIAN_POINT('Ctrl Pts',(-11.0867501821699,46.1579791236525,
17.1464275845524));
#143343=CARTESIAN_POINT('Ctrl Pts',(-17.8629606435048,45.8743146343175,
9.89093754720224));
#143344=CARTESIAN_POINT('Ctrl Pts',(-20.4163578047457,45.5906501449824,
0.297224666641401));
#143345=CARTESIAN_POINT('Ctrl Pts',(-18.1433172327772,45.3069856556472,
-9.36675228160036));
#143346=CARTESIAN_POINT('Ctrl Pts',(-11.5811869154352,45.023321166312,-16.8164240593439));
#143347=CARTESIAN_POINT('Ctrl Pts',(-2.28125791437836,44.7396566769769,
-20.2906843364653));
#143348=CARTESIAN_POINT('Ctrl Pts',(7.557961658606,44.4559921876418,-18.9682161544255));
#143349=CARTESIAN_POINT('Ctrl Pts',(15.6104751166106,44.1723276983066,-13.1616516876741));
#143350=CARTESIAN_POINT('Ctrl Pts',(19.9726640389233,43.8886632089715,-4.24366583301215));
#143351=CARTESIAN_POINT('Ctrl Pts',(19.6133046678369,43.6049987196362,5.67752485864902));
#143352=CARTESIAN_POINT('Ctrl Pts',(14.6173497478612,43.321334230301,14.256545684796));
#143353=CARTESIAN_POINT('Ctrl Pts',(6.16584565219571,43.037669740966,19.465311605707));
#143354=CARTESIAN_POINT('Ctrl Pts',(-3.74326760165467,42.7540052516307,
20.0724676155269));
#143355=CARTESIAN_POINT('Ctrl Pts',(-12.7674704238328,42.4703407622956,
15.9344817138973));
#143356=CARTESIAN_POINT('Ctrl Pts',(-18.7734365163896,42.1866762729606,
8.0295759464037));
#143357=CARTESIAN_POINT('Ctrl Pts',(-20.3413523332071,41.9030117836254,
-1.7735258019853));
#143358=CARTESIAN_POINT('Ctrl Pts',(-17.1005617497612,41.6193472942903,
-11.1573651171133));
#143359=CARTESIAN_POINT('Ctrl Pts',(-9.81718936609107,41.3356828049551,
-17.9035974447674));
#143360=CARTESIAN_POINT('Ctrl Pts',(-0.213028248023332,41.05201831562,-20.41740991114));
#143361=CARTESIAN_POINT('Ctrl Pts',(9.44149286002567,40.7683538262848,-18.1045359257855));
#143362=CARTESIAN_POINT('Ctrl Pts',(16.8640400854962,40.4846893369497,-11.5117401164529));
#143363=CARTESIAN_POINT('Ctrl Pts',(20.2999193566913,40.2010248476145,-2.19756288324188));
#143364=CARTESIAN_POINT('Ctrl Pts',(18.9368870050839,39.9173603582794,7.63611937247311));
#143365=CARTESIAN_POINT('Ctrl Pts',(13.0971645961613,39.6336958689442,15.6646189885051));
#143366=CARTESIAN_POINT('Ctrl Pts',(4.16126558171192,39.350031379609,19.9899944290244));
#143367=CARTESIAN_POINT('Ctrl Pts',(-5.75835880695092,39.0663668902739,
19.5897246628022));
#143368=CARTESIAN_POINT('Ctrl Pts',(-14.3167041421641,38.7827024009388,
14.558433673293));
#143369=CARTESIAN_POINT('Ctrl Pts',(-19.4905730811527,38.4990379116037,
6.08552129914113));
#143370=CARTESIAN_POINT('Ctrl Pts',(-20.0568602829488,38.2153734222685,
-3.82601151385237));
#143371=CARTESIAN_POINT('Ctrl Pts',(-15.8816951549476,37.9317089329334,
-12.8330731907587));
#143372=CARTESIAN_POINT('Ctrl Pts',(-7.95208893137916,37.6480444435982,
-18.8063896094275));
#143373=CARTESIAN_POINT('Ctrl Pts',(1.85739530188323,37.3643799542631,-20.3338656237715));
#143374=CARTESIAN_POINT('Ctrl Pts',(11.2277903080687,37.0807154649279,-17.0544050999903));
#143375=CARTESIAN_POINT('Ctrl Pts',(17.9439297743379,36.7970509755928,-9.74327423211832));
#143376=CARTESIAN_POINT('Ctrl Pts',(20.4181147958306,36.5133864862576,-0.128828206773863));
#143377=CARTESIAN_POINT('Ctrl Pts',(18.0654467295916,36.2297219969225,9.51607287515306));
#143378=CARTESIAN_POINT('Ctrl Pts',(11.4420975477109,35.9460575075872,16.9113693183094));
#143379=CARTESIAN_POINT('Ctrl Pts',(2.11383047832578,35.6623930182522,20.308809154332));
#143380=CARTESIAN_POINT('Ctrl Pts',(-7.71414722191097,35.378728528917,18.905235809343));
#143381=CARTESIAN_POINT('Ctrl Pts',(-15.7184964718176,35.0950640395819,
13.0324547770618));
#143382=CARTESIAN_POINT('Ctrl Pts',(-20.006984852839,34.8113995502467,4.07879455327383));
#143383=CARTESIAN_POINT('Ctrl Pts',(-19.5658115376498,34.5277350609116,
-5.83909480780952));
#143384=CARTESIAN_POINT('Ctrl Pts',(-14.4992699637004,34.2440705715764,
-14.3766191667262));
#143385=CARTESIAN_POINT('Ctrl Pts',(-6.00509355793826,33.9604060822413,
-19.5155030180225));
#143386=CARTESIAN_POINT('Ctrl Pts',(3.90869056586123,33.6767415929061,-20.0409120165633));
#143387=CARTESIAN_POINT('Ctrl Pts',(12.8984573068486,33.393077103571,-15.8286381975024));
#143388=CARTESIAN_POINT('Ctrl Pts',(18.8390236931527,33.1094126142358,-7.87446730251712));
#143389=CARTESIAN_POINT('Ctrl Pts',(20.3260314896307,32.8257481249007,1.94123445067361));
#143390=CARTESIAN_POINT('Ctrl Pts',(17.0079616531857,32.5420836355655,11.2980220959072));
#143391=CARTESIAN_POINT('Ctrl Pts',(9.66918696430926,32.2584191462305,17.9839618479286));
#143392=CARTESIAN_POINT('Ctrl Pts',(0.0446387949955499,31.9747546568951,
20.4184626860802));
#143393=CARTESIAN_POINT('Ctrl Pts',(-9.59051658801136,31.6910901675601,
18.0260697460044));
#143394=CARTESIAN_POINT('Ctrl Pts',(-16.9583601139928,31.4074256782248,
11.3722216858637));
#143395=CARTESIAN_POINT('Ctrl Pts',(-20.3174548346148,31.1237611888899,
2.03013923009681));
#143396=CARTESIAN_POINT('Ctrl Pts',(-18.8730612251852,30.8400966995547,
-7.79219776225003));
#143397=CARTESIAN_POINT('Ctrl Pts',(-12.9679284853489,30.5564322102195,
-15.7717958575954));
#143398=CARTESIAN_POINT('Ctrl Pts',(-3.99540909092099,30.2727677208844,
-20.0243049703027));
#143399=CARTESIAN_POINT('Ctrl Pts',(2.61316846193303,30.0836580613276,-19.7009753762946));
#143400=CARTESIAN_POINT('Ctrl Pts',(5.68603466549838,29.9891032315492,-18.7701112193526));
#143401=CARTESIAN_POINT('Ctrl Pts',(2.35248676567306,53.8122812040015,19.4760438573182));
#143402=CARTESIAN_POINT('Ctrl Pts',(-0.835949472048931,53.7177263742231,
19.8611710477982));
#143403=CARTESIAN_POINT('Ctrl Pts',(-7.40249170726399,53.5286167146664,
19.035718929201));
#143404=CARTESIAN_POINT('Ctrl Pts',(-15.5058158295368,53.2449522253312,
13.2930734039672));
#143405=CARTESIAN_POINT('Ctrl Pts',(-19.9420572724581,52.9612877359961,
4.40959470916045));
#143406=CARTESIAN_POINT('Ctrl Pts',(-19.6647222792197,52.6776232466609,
-5.51711323126738));
#143407=CARTESIAN_POINT('Ctrl Pts',(-14.7382681313176,52.3939587573258,
-14.1391743717067));
#143408=CARTESIAN_POINT('Ctrl Pts',(-6.32786456239355,52.1102942679906,
-19.4189270621828));
#143409=CARTESIAN_POINT('Ctrl Pts',(3.57854237668436,51.8266297786555,-20.1079348466254));
#143410=CARTESIAN_POINT('Ctrl Pts',(12.6389333843715,51.5429652893203,-16.0434666272831));
#143411=CARTESIAN_POINT('Ctrl Pts',(18.7114973024933,51.2593007999852,-8.18628915173532));
#143412=CARTESIAN_POINT('Ctrl Pts',(20.3606416485524,50.97563631065,1.60611868416694));
#143413=CARTESIAN_POINT('Ctrl Pts',(17.19652549519,50.6919718213149,11.0188455976376));
#143414=CARTESIAN_POINT('Ctrl Pts',(9.96713869623779,50.4083073319797,17.8267084070514));
#143415=CARTESIAN_POINT('Ctrl Pts',(0.38151655146859,50.1246428426446,20.4203295731073));
#143416=CARTESIAN_POINT('Ctrl Pts',(-9.29429705474246,49.8409783533094,
18.1865732698431));
#143417=CARTESIAN_POINT('Ctrl Pts',(-16.7729335686945,49.5573138639743,
11.6535018770193));
#143418=CARTESIAN_POINT('Ctrl Pts',(-20.2864399454939,49.2736493746391,
2.36553630173456));
#143419=CARTESIAN_POINT('Ctrl Pts',(-19.0042211446896,48.989984885304,-7.4816431982948));
#143420=CARTESIAN_POINT('Ctrl Pts',(-13.2293945080778,48.7063203959688,
-15.5601583589236));
#143421=CARTESIAN_POINT('Ctrl Pts',(-4.3271320212667,48.4226559066337,-19.9602438660632));
#143422=CARTESIAN_POINT('Ctrl Pts',(5.5980667413947,48.1389914172986,-19.6417172281645));
#143423=CARTESIAN_POINT('Ctrl Pts',(14.1998795853142,47.8553269279634,-14.6798782906499));
#143424=CARTESIAN_POINT('Ctrl Pts',(19.4448334167225,47.5716624386283,-6.24770840028006));
#143425=CARTESIAN_POINT('Ctrl Pts',(20.0930183932152,47.2879979492931,3.66142304665942));
#143426=CARTESIAN_POINT('Ctrl Pts',(15.9912032428313,47.004333459958,12.7049921569905));
#143427=CARTESIAN_POINT('Ctrl Pts',(8.10905922766536,46.7206689706228,18.7450944332872));
#143428=CARTESIAN_POINT('Ctrl Pts',(-1.69007065812247,46.4370044812877,
20.3538465170029));
#143429=CARTESIAN_POINT('Ctrl Pts',(-11.0896669504969,46.1533399919525,
17.1509385689327));
#143430=CARTESIAN_POINT('Ctrl Pts',(-17.8676601376735,45.8696755026174,
9.8935397140129));
#143431=CARTESIAN_POINT('Ctrl Pts',(-20.4217290618606,45.5860110132823,
0.297302862278477));
#143432=CARTESIAN_POINT('Ctrl Pts',(-18.1480904848286,45.3023465239471,
-9.36921654262662));
#143433=CARTESIAN_POINT('Ctrl Pts',(-11.5842337631254,45.0186820346119,
-16.8208482244296));
#143434=CARTESIAN_POINT('Ctrl Pts',(-2.28185808130925,44.7350175452768,
-20.296022530655));
#143435=CARTESIAN_POINT('Ctrl Pts',(7.55995005221281,44.4513530559417,-18.9732064258026));
#143436=CARTESIAN_POINT('Ctrl Pts',(15.6145820134597,44.1676885666065,-13.1651143334578));
#143437=CARTESIAN_POINT('Ctrl Pts',(19.9779185664375,43.8840240772714,-4.24478228191636));
#143438=CARTESIAN_POINT('Ctrl Pts',(19.6184646529456,43.6003595879362,5.67901853573306));
#143439=CARTESIAN_POINT('Ctrl Pts',(14.6211953673681,43.316695098601,14.2602963818193));
#143440=CARTESIAN_POINT('Ctrl Pts',(6.16746779962503,43.0330306092659,19.4704326559187));
#143441=CARTESIAN_POINT('Ctrl Pts',(-3.74425240280926,42.7493661199307,
20.0777483999609));
#143442=CARTESIAN_POINT('Ctrl Pts',(-12.7708293660599,42.4657016305956,
15.9386738523334));
#143443=CARTESIAN_POINT('Ctrl Pts',(-18.7783755439784,42.1820371412605,
8.03168841510866));
#143444=CARTESIAN_POINT('Ctrl Pts',(-20.3467038574354,41.8983726519253,
-1.77399239172543));
#143445=CARTESIAN_POINT('Ctrl Pts',(-17.1050606674842,41.6147081625902,
-11.1603004632384));
#143446=CARTESIAN_POINT('Ctrl Pts',(-9.81977213079062,41.331043673255,-17.9083076299081));
#143447=CARTESIAN_POINT('Ctrl Pts',(-0.213084292764702,41.0473791839199,
-20.4227814450494));
#143448=CARTESIAN_POINT('Ctrl Pts',(9.44397678424884,40.7637146945847,-18.1092989750195));
#143449=CARTESIAN_POINT('Ctrl Pts',(16.8684767776899,40.4800502052496,-11.5147686936652));
#143450=CARTESIAN_POINT('Ctrl Pts',(20.3052599804853,40.1963857159144,-2.19814103118507));
#143451=CARTESIAN_POINT('Ctrl Pts',(18.9418690342016,39.9127212265793,7.63812832827719));
#143452=CARTESIAN_POINT('Ctrl Pts',(13.1006102762966,39.6290567372441,15.6687401298467));
#143453=CARTESIAN_POINT('Ctrl Pts',(4.16236035226682,39.345392247909,19.9952535159209));
#143454=CARTESIAN_POINT('Ctrl Pts',(-5.75987375031193,39.0617277585738,
19.5948784443426));
#143455=CARTESIAN_POINT('Ctrl Pts',(-14.320470666033,38.7780632692387,14.5622637928079));
#143456=CARTESIAN_POINT('Ctrl Pts',(-19.4957007773038,38.4943987799036,
6.08712231436083));
#143457=CARTESIAN_POINT('Ctrl Pts',(-20.0621369613127,38.2107342905684,
-3.82701808376861));
#143458=CARTESIAN_POINT('Ctrl Pts',(-15.8858734059811,37.9270698012333,
-12.8364493921527));
#143459=CARTESIAN_POINT('Ctrl Pts',(-7.95418101433831,37.6434053118981,
-18.8113373065124));
#143460=CARTESIAN_POINT('Ctrl Pts',(1.85788395651131,37.359740822563,-20.3392151783517));
#143461=CARTESIAN_POINT('Ctrl Pts',(11.2307441820728,37.0760763332278,-17.0588918745468));
#143462=CARTESIAN_POINT('Ctrl Pts',(17.9486505703482,36.7924118438927,-9.74583755078384));
#143463=CARTESIAN_POINT('Ctrl Pts',(20.4234865151855,36.5087473545575,-0.128862099666414));
#143464=CARTESIAN_POINT('Ctrl Pts',(18.0701994950065,36.2250828652224,9.5185764203311));
#143465=CARTESIAN_POINT('Ctrl Pts',(11.4451078029419,35.9414183758872,16.91581846216));
#143466=CARTESIAN_POINT('Ctrl Pts',(2.11438659744718,35.6577538865521,20.3141521169065));
#143467=CARTESIAN_POINT('Ctrl Pts',(-7.7161767057437,35.3740893972169,18.9102095114761));
#143468=CARTESIAN_POINT('Ctrl Pts',(-15.7226317875749,35.0904249078818,
13.0358834329508));
#143469=CARTESIAN_POINT('Ctrl Pts',(-20.0122484096652,34.8067604185466,
4.07986762686163));
#143470=CARTESIAN_POINT('Ctrl Pts',(-19.5709590280071,34.5230959292115,
-5.84063099168422));
#143471=CARTESIAN_POINT('Ctrl Pts',(-14.5030845180251,34.2394314398763,
-14.3804014533863));
#143472=CARTESIAN_POINT('Ctrl Pts',(-6.00667341384557,33.9557669505412,
-19.5206372729111));
#143473=CARTESIAN_POINT('Ctrl Pts',(3.90971888766891,33.672102461206,-20.0461844991202));
#143474=CARTESIAN_POINT('Ctrl Pts',(12.9018507095002,33.3884379718709,-15.8328024900789));
#143475=CARTESIAN_POINT('Ctrl Pts',(18.8439799765745,33.1047734825357,-7.87653896414892));
#143476=CARTESIAN_POINT('Ctrl Pts',(20.3313789816317,32.8211089932007,1.94174516187317));
#143477=CARTESIAN_POINT('Ctrl Pts',(17.0124362121671,32.5374445038654,11.300994447569));
#143478=CARTESIAN_POINT('Ctrl Pts',(9.67173078559361,32.2537800145304,17.9886931745006));
#143479=CARTESIAN_POINT('Ctrl Pts',(0.0446505509054691,31.9701155251951,
20.4238344995783));
#143480=CARTESIAN_POINT('Ctrl Pts',(-9.59303974232004,31.6864510358601,
18.0308121466739));
#143481=CARTESIAN_POINT('Ctrl Pts',(-16.9628215725985,31.4027865465248,
11.3752135681193));
#143482=CARTESIAN_POINT('Ctrl Pts',(-20.322800167086,31.1191220571898,2.03067331054418));
#143483=CARTESIAN_POINT('Ctrl Pts',(-18.8780262724377,30.8354575678546,
-7.79424773882668));
#143484=CARTESIAN_POINT('Ctrl Pts',(-12.9713405484581,30.5517930785194,
-15.7759452787685));
#143485=CARTESIAN_POINT('Ctrl Pts',(-3.99645940922183,30.2681285891843,
-20.0295729065324));
#143486=CARTESIAN_POINT('Ctrl Pts',(2.61385460622837,30.0790189296275,-19.7061587075517));
#143487=CARTESIAN_POINT('Ctrl Pts',(5.68753054648386,29.9844640998491,-18.7750492568638));
#143488=CARTESIAN_POINT('Ctrl Pts',(2.3531054946966,53.8076420723014,19.4811662638601));
#143489=CARTESIAN_POINT('Ctrl Pts',(-0.83617071244833,53.713087242523,19.8663949131869));
#143490=CARTESIAN_POINT('Ctrl Pts',(-7.40443785082346,53.5239775829663,
19.0407256093285));
#143491=CARTESIAN_POINT('Ctrl Pts',(-15.5098945107332,53.2403130936311,
13.2965697206621));
#143492=CARTESIAN_POINT('Ctrl Pts',(-19.9473021734326,52.956648604296,4.41075449877604));
#143493=CARTESIAN_POINT('Ctrl Pts',(-19.669894528314,52.6729841149608,-5.51856432067145));
#143494=CARTESIAN_POINT('Ctrl Pts',(-14.7421444939989,52.3893196256257,
-14.1428932135538));
#143495=CARTESIAN_POINT('Ctrl Pts',(-6.3295289214286,52.1056551362905,-19.424034564584));
#143496=CARTESIAN_POINT('Ctrl Pts',(3.57948360566135,51.8219906469554,-20.113223571091));
#143497=CARTESIAN_POINT('Ctrl Pts',(12.6422576295486,51.5383261576202,-16.0476863277298));
#143498=CARTESIAN_POINT('Ctrl Pts',(18.7164187430947,51.2546616682851,-8.18844228314949));
#143499=CARTESIAN_POINT('Ctrl Pts',(20.3659968370911,50.9709971789499,1.60654112036962));
#143500=CARTESIAN_POINT('Ctrl Pts',(17.2010484704808,50.6873326896148,11.0217437387303));
#143501=CARTESIAN_POINT('Ctrl Pts',(9.96976022042066,50.4036682002796,17.831397130244));
#143502=CARTESIAN_POINT('Ctrl Pts',(0.38161689691564,50.1200037109445,20.4257004621254));
#143503=CARTESIAN_POINT('Ctrl Pts',(-9.29674161078674,49.8363392216093,
18.1913566435161));
#143504=CARTESIAN_POINT('Ctrl Pts',(-16.7773451313725,49.5526747322742,
11.6565669433827));
#143505=CARTESIAN_POINT('Ctrl Pts',(-20.2917756193281,49.269010242939,2.36615847744129));
#143506=CARTESIAN_POINT('Ctrl Pts',(-19.0092195734451,48.9853457536039,
-7.48361099588671));
#143507=CARTESIAN_POINT('Ctrl Pts',(-13.2328740606314,48.7016812642687,
-15.5642509414388));
#143508=CARTESIAN_POINT('Ctrl Pts',(-4.32827012952978,48.4180167749336,
-19.965493744835));
#143509=CARTESIAN_POINT('Ctrl Pts',(5.59953912679806,48.1343522855985,-19.6468833290901));
#143510=CARTESIAN_POINT('Ctrl Pts',(14.2036143917079,47.8506877962633,-14.6837393447495));
#143511=CARTESIAN_POINT('Ctrl Pts',(19.4499477339046,47.5670233069282,-6.24935165233257));
#143512=CARTESIAN_POINT('Ctrl Pts',(20.0983031939136,47.283358817593,3.66238606230469));
#143513=CARTESIAN_POINT('Ctrl Pts',(15.9954091973776,46.9996943282579,12.7083337829279));
#143514=CARTESIAN_POINT('Ctrl Pts',(8.11119204619121,46.7160298389227,18.7500247073859));
#143515=CARTESIAN_POINT('Ctrl Pts',(-1.69051517503973,46.4323653495876,
20.3591999198705));
#143516=CARTESIAN_POINT('Ctrl Pts',(-11.0925837188238,46.1487008602524,
17.155449553313));
#143517=CARTESIAN_POINT('Ctrl Pts',(-17.8723596318423,45.8650363709173,
9.89614188082356));
#143518=CARTESIAN_POINT('Ctrl Pts',(-20.4271003189756,45.5813718815822,
0.297381057915561));
#143519=CARTESIAN_POINT('Ctrl Pts',(-18.1528637368801,45.297707392247,-9.37168080365289));
#143520=CARTESIAN_POINT('Ctrl Pts',(-11.5872806108155,45.0140429029118,
-16.8252723895153));
#143521=CARTESIAN_POINT('Ctrl Pts',(-2.28245824824014,44.7303784135767,
-20.3013607248448));
#143522=CARTESIAN_POINT('Ctrl Pts',(7.56193844581962,44.4467139242416,-18.9781966971797));
#143523=CARTESIAN_POINT('Ctrl Pts',(15.6186889103088,44.1630494349064,-13.1685769792415));
#143524=CARTESIAN_POINT('Ctrl Pts',(19.9831730939516,43.8793849455713,-4.24589873082056));
#143525=CARTESIAN_POINT('Ctrl Pts',(19.6236246380542,43.5957204562361,5.68051221281708));
#143526=CARTESIAN_POINT('Ctrl Pts',(14.6250409868751,43.3120559669009,14.2640470788426));
#143527=CARTESIAN_POINT('Ctrl Pts',(6.16908994705435,43.0283914775658,19.4755537061303));
#143528=CARTESIAN_POINT('Ctrl Pts',(-3.74523720396384,42.7447269882306,
20.083029184395));
#143529=CARTESIAN_POINT('Ctrl Pts',(-12.774188308287,42.4610624988955,15.9428659907695));
#143530=CARTESIAN_POINT('Ctrl Pts',(-18.7833145715672,42.1773980095604,
8.03380088381365));
#143531=CARTESIAN_POINT('Ctrl Pts',(-20.3520553816638,41.8937335202252,
-1.77445898146556));
#143532=CARTESIAN_POINT('Ctrl Pts',(-17.1095595852073,41.6100690308901,
-11.1632358093634));
#143533=CARTESIAN_POINT('Ctrl Pts',(-9.82235489549016,41.3264045415549,
-17.9130178150487));
#143534=CARTESIAN_POINT('Ctrl Pts',(-0.213140337506071,41.0427400522198,
-20.4281529789587));
#143535=CARTESIAN_POINT('Ctrl Pts',(9.44646070847201,40.7590755628846,-18.1140620242536));
#143536=CARTESIAN_POINT('Ctrl Pts',(16.8729134698836,40.4754110735495,-11.5177972708775));
#143537=CARTESIAN_POINT('Ctrl Pts',(20.3106006042792,40.1917465842143,-2.19871917912825));
#143538=CARTESIAN_POINT('Ctrl Pts',(18.9468510633194,39.9080820948792,7.64013728408127));
#143539=CARTESIAN_POINT('Ctrl Pts',(13.1040559564319,39.624417605544,15.6728612711884));
#143540=CARTESIAN_POINT('Ctrl Pts',(4.16345512282173,39.3407531162089,20.0005126028173));
#143541=CARTESIAN_POINT('Ctrl Pts',(-5.76138869367294,39.0570886268737,
19.6000322258829));
#143542=CARTESIAN_POINT('Ctrl Pts',(-14.3242371899018,38.7734241375386,
14.5660939123227));
#143543=CARTESIAN_POINT('Ctrl Pts',(-19.500828473455,38.4897596482035,6.08872332958053));
#143544=CARTESIAN_POINT('Ctrl Pts',(-20.0674136396766,38.2060951588683,
-3.82802465368487));
#143545=CARTESIAN_POINT('Ctrl Pts',(-15.8900516570147,37.9224306695332,
-12.8398255935468));
#143546=CARTESIAN_POINT('Ctrl Pts',(-7.95627309729745,37.638766180198,-18.8162850035974));
#143547=CARTESIAN_POINT('Ctrl Pts',(1.8583726111394,37.3551016908629,-20.344564732932));
#143548=CARTESIAN_POINT('Ctrl Pts',(11.2336980560769,37.0714372015277,-17.0633786491032));
#143549=CARTESIAN_POINT('Ctrl Pts',(17.9533713663584,36.7877727121926,-9.74840086944935));
#143550=CARTESIAN_POINT('Ctrl Pts',(20.4288582345403,36.5041082228574,-0.128895992558966));
#143551=CARTESIAN_POINT('Ctrl Pts',(18.0749522604215,36.2204437335223,9.52107996550914));
#143552=CARTESIAN_POINT('Ctrl Pts',(11.4481180581729,35.9367792441871,16.9202676060106));
#143553=CARTESIAN_POINT('Ctrl Pts',(2.11494271656859,35.653114754852,20.3194950794811));
#143554=CARTESIAN_POINT('Ctrl Pts',(-7.71820618957644,35.3694502655168,
18.9151832136093));
#143555=CARTESIAN_POINT('Ctrl Pts',(-15.7267671033322,35.0857857761817,
13.0393120888398));
#143556=CARTESIAN_POINT('Ctrl Pts',(-20.0175119664913,34.8021212868465,
4.08094070044942));
#143557=CARTESIAN_POINT('Ctrl Pts',(-19.5761065183645,34.5184567975114,
-5.84216717555893));
#143558=CARTESIAN_POINT('Ctrl Pts',(-14.5068990723497,34.2347923081762,
-14.3841837400463));
#143559=CARTESIAN_POINT('Ctrl Pts',(-6.00825326975288,33.9511278188411,
-19.5257715277998));
#143560=CARTESIAN_POINT('Ctrl Pts',(3.91074720947659,33.6674633295059,-20.0514569816771));
#143561=CARTESIAN_POINT('Ctrl Pts',(12.9052441121519,33.3837988401708,-15.8369667826554));
#143562=CARTESIAN_POINT('Ctrl Pts',(18.8489362599963,33.1001343508356,-7.87861062578073));
#143563=CARTESIAN_POINT('Ctrl Pts',(20.3367264736328,32.8164698615006,1.94225587307272));
#143564=CARTESIAN_POINT('Ctrl Pts',(17.0169107711485,32.5328053721653,11.3039667992308));
#143565=CARTESIAN_POINT('Ctrl Pts',(9.67427460687796,32.2491408828303,17.9934245010726));
#143566=CARTESIAN_POINT('Ctrl Pts',(0.0446623068153865,31.965476393495,
20.4292063130764));
#143567=CARTESIAN_POINT('Ctrl Pts',(-9.59556289662872,31.68181190416,18.0355545473434));
#143568=CARTESIAN_POINT('Ctrl Pts',(-16.9672830312041,31.3981474148247,
11.3782054503749));
#143569=CARTESIAN_POINT('Ctrl Pts',(-20.3281454995571,31.1144829254897,
2.03120739099156));
#143570=CARTESIAN_POINT('Ctrl Pts',(-18.8829913196902,30.8308184361545,
-7.79629771540332));
#143571=CARTESIAN_POINT('Ctrl Pts',(-12.9747526115673,30.5471539468193,
-15.7800946999417));
#143572=CARTESIAN_POINT('Ctrl Pts',(-3.99750972752267,30.2634894574842,
-20.034840842762));
#143573=CARTESIAN_POINT('Ctrl Pts',(2.61454075052372,30.0743797979274,-19.7113420388087));
#143574=CARTESIAN_POINT('Ctrl Pts',(5.68902642746934,29.979824968149,-18.779987294375));
#143575=CARTESIAN_POINT('',(-19.60806784889,32.8986676973278,1.44474984699682E-5));
#143576=CARTESIAN_POINT('',(19.6071502971181,34.7133408781159,-5.3770344469173E-6));
#143577=CARTESIAN_POINT('Ctrl Pts',(-19.6082909089168,32.8983955928665,
2.25424749588994E-5));
#143578=CARTESIAN_POINT('Ctrl Pts',(-19.6085928730363,32.9065704589966,
0.27388935872824));
#143579=CARTESIAN_POINT('Ctrl Pts',(-19.6030753178638,32.914793125717,0.54993871557517));
#143580=CARTESIAN_POINT('Ctrl Pts',(-19.5914086352849,32.9230658996507,
0.827919612094989));
#143581=CARTESIAN_POINT('Ctrl Pts',(-19.5780691300721,32.9325248619794,
1.14575868872537));
#143582=CARTESIAN_POINT('Ctrl Pts',(-19.556689142194,32.9420491884104,1.46612401383455));
#143583=CARTESIAN_POINT('Ctrl Pts',(-19.5269597681257,32.9516442044187,
1.78861075738327));
#143584=CARTESIAN_POINT('Ctrl Pts',(-19.5249874726571,32.9522807535284,
1.81000505722756));
#143585=CARTESIAN_POINT('Ctrl Pts',(-19.5229784264605,32.9529176105999,
1.83140869150244));
#143586=CARTESIAN_POINT('Ctrl Pts',(-19.5209325378075,32.9535547758746,
1.85282154100149));
#143587=CARTESIAN_POINT('Ctrl Pts',(-19.5178539861883,32.95451355053,1.88504253328234));
#143588=CARTESIAN_POINT('Ctrl Pts',(-19.5146921153353,32.9554731142188,
1.91728436556692));
#143589=CARTESIAN_POINT('Ctrl Pts',(-19.5114465155284,32.9564333745002,
1.94954660354834));
#143590=CARTESIAN_POINT('Ctrl Pts',(-19.4805610043781,32.9655713247688,
2.25655787116969));
#143591=CARTESIAN_POINT('Ctrl Pts',(-19.4420927860215,32.9747722035272,
2.56541994280988));
#143592=CARTESIAN_POINT('Ctrl Pts',(-19.3957821359033,32.9840412945123,
2.8757465102981));
#143593=CARTESIAN_POINT('Ctrl Pts',(-19.3450388507451,32.9941975787755,
3.21577606000273));
#143594=CARTESIAN_POINT('Ctrl Pts',(-19.2848788507212,33.004434793939,3.55756466113186));
#143595=CARTESIAN_POINT('Ctrl Pts',(-19.2149628950408,33.0147569270242,
3.9005559069101));
#143596=CARTESIAN_POINT('Ctrl Pts',(-19.1474238311555,33.0247281445966,
4.23188668019789));
#143597=CARTESIAN_POINT('Ctrl Pts',(-19.0707808512419,33.0347785803775,
4.56433955865332));
#143598=CARTESIAN_POINT('Ctrl Pts',(-18.9847338916704,33.044911893728,4.89736653383314));
#143599=CARTESIAN_POINT('Ctrl Pts',(-18.9828485556215,33.0451339201779,
4.90466333740022));
#143600=CARTESIAN_POINT('Ctrl Pts',(-18.9809587053503,33.045355986491,4.91196041454114));
#143601=CARTESIAN_POINT('Ctrl Pts',(-18.9790643377505,33.0455780927159,
4.91925775921719));
#143602=CARTESIAN_POINT('Ctrl Pts',(-18.9182810852817,33.0527046603063,
5.15340257029915));
#143603=CARTESIAN_POINT('Ctrl Pts',(-18.8528467922059,33.0598721953339,
5.3878239610368));
#143604=CARTESIAN_POINT('Ctrl Pts',(-18.7826589807856,33.0670819226624,
5.6223170549225));
#143605=CARTESIAN_POINT('Ctrl Pts',(-18.6824942406595,33.077370895201,5.95696119519592));
#143606=CARTESIAN_POINT('Ctrl Pts',(-18.5726489489016,33.0877457272497,
6.29175093217839));
#143607=CARTESIAN_POINT('Ctrl Pts',(-18.4528280539972,33.0982061813589,
6.62604560064917));
#143608=CARTESIAN_POINT('Ctrl Pts',(-18.3345479549314,33.1085321228342,
6.9560415211054));
#143609=CARTESIAN_POINT('Ctrl Pts',(-18.206547134037,33.1189414980739,7.28555504662934));
#143610=CARTESIAN_POINT('Ctrl Pts',(-18.0685490634081,33.1294340611575,
7.6139196621368));
#143611=CARTESIAN_POINT('Ctrl Pts',(-17.9315356920817,33.1398517534876,
7.93994119845228));
#143612=CARTESIAN_POINT('Ctrl Pts',(-17.7846672037381,33.1503514503129,
8.26483023013041));
#143613=CARTESIAN_POINT('Ctrl Pts',(-17.6276806030652,33.1609328994168,
8.5878838070734));
#143614=CARTESIAN_POINT('Ctrl Pts',(-17.4723329400964,33.1714038783542,
8.90756470962628));
#143615=CARTESIAN_POINT('Ctrl Pts',(-17.3070773023796,33.1819549110839,
9.22544831631004));
#143616=CARTESIAN_POINT('Ctrl Pts',(-17.1316667817181,33.192585747855,9.54080302129973));
#143617=CARTESIAN_POINT('Ctrl Pts',(-17.0389206465324,33.1982066708224,
9.70754290662759));
#143618=CARTESIAN_POINT('Ctrl Pts',(-16.943335713456,33.2038499040275,9.8735749501412));
#143619=CARTESIAN_POINT('Ctrl Pts',(-16.8448764346865,33.209515410561,10.0387851617855));
#143620=CARTESIAN_POINT('Ctrl Pts',(-16.6678627751719,33.2197010635237,
10.3358060674617));
#143621=CARTESIAN_POINT('Ctrl Pts',(-16.481557074168,33.2299595944331,10.630173391678));
#143622=CARTESIAN_POINT('Ctrl Pts',(-16.285973784537,33.2402901672805,10.9213171969192));
#143623=CARTESIAN_POINT('Ctrl Pts',(-16.2663225668539,33.2413281308826,
10.9505698508891));
#143624=CARTESIAN_POINT('Ctrl Pts',(-16.2465776817199,33.242366814635,10.9797899634541));
#143625=CARTESIAN_POINT('Ctrl Pts',(-16.2267392532046,33.2434063389997,
11.0089770279004));
#143626=CARTESIAN_POINT('Ctrl Pts',(-16.1268685007383,33.2486395196635,
11.1559107472874));
#143627=CARTESIAN_POINT('Ctrl Pts',(-16.0246254763153,33.2538915971248,
11.3020046834027));
#143628=CARTESIAN_POINT('Ctrl Pts',(-15.9200146501636,33.2591624648086,
11.4471817013131));
#143629=CARTESIAN_POINT('Ctrl Pts',(-15.8089627892187,33.2647578671834,
11.6012974711474));
#143630=CARTESIAN_POINT('Ctrl Pts',(-15.6952425430157,33.2703744436933,
11.7543799649783));
#143631=CARTESIAN_POINT('Ctrl Pts',(-15.5788617629769,33.2760122561492,
11.9063339890299));
#143632=CARTESIAN_POINT('Ctrl Pts',(-15.3546200594627,33.2868751552361,
12.1991179796322));
#143633=CARTESIAN_POINT('Ctrl Pts',(-15.1204987538341,33.2978167011555,
12.4877150849421));
#143634=CARTESIAN_POINT('Ctrl Pts',(-14.8765764335691,33.308836693897,12.771414290908));
#143635=CARTESIAN_POINT('Ctrl Pts',(-14.7844711208502,33.3129978542062,
12.8785393955529));
#143636=CARTESIAN_POINT('Ctrl Pts',(-14.690968744479,33.3171702251184,12.9849656991681));
#143637=CARTESIAN_POINT('Ctrl Pts',(-14.5960746185252,33.3213537586802,
13.0906534527251));
#143638=CARTESIAN_POINT('Ctrl Pts',(-14.4415785087399,33.3281649248505,
13.26272255197));
#143639=CARTESIAN_POINT('Ctrl Pts',(-14.2833930243111,33.3350056657902,
13.4328343342191));
#143640=CARTESIAN_POINT('Ctrl Pts',(-14.121545618675,33.3418760081425,13.600812019578));
#143641=CARTESIAN_POINT('Ctrl Pts',(-13.8622329604521,33.3528837022805,
13.8699466401876));
#143642=CARTESIAN_POINT('Ctrl Pts',(-13.5935179503677,33.3639672794921,
14.1336051685872));
#143643=CARTESIAN_POINT('Ctrl Pts',(-13.3155381832567,33.3751264765699,
14.3910283685581));
#143644=CARTESIAN_POINT('Ctrl Pts',(-13.0405739448574,33.3861646185093,
14.6456590377681));
#143645=CARTESIAN_POINT('Ctrl Pts',(-12.756544842287,33.3972767480541,14.8941889351212));
#143646=CARTESIAN_POINT('Ctrl Pts',(-12.4636157439454,33.4084625936102,
15.135843341273));
#143647=CARTESIAN_POINT('Ctrl Pts',(-12.1724479941919,33.4195811799783,
15.3760447075954));
#143648=CARTESIAN_POINT('Ctrl Pts',(-11.8724869067573,33.4307725980248,
15.609453055547));
#143649=CARTESIAN_POINT('Ctrl Pts',(-11.5639264824624,33.4420365717935,
15.8352674980135));
#143650=CARTESIAN_POINT('Ctrl Pts',(-11.2581237772711,33.4531998752454,
16.0590637529458));
#143651=CARTESIAN_POINT('Ctrl Pts',(-10.9438747280805,33.4644344427771,
16.2754012505659));
#143652=CARTESIAN_POINT('Ctrl Pts',(-10.6214003681572,33.4757400043152,
16.483460550031));
#143653=CARTESIAN_POINT('Ctrl Pts',(-10.4339467832374,33.482311900575,16.6044049301358));
#143654=CARTESIAN_POINT('Ctrl Pts',(-10.243714412213,33.4889077862134,16.7225513043554));
#143655=CARTESIAN_POINT('Ctrl Pts',(-10.0507518086443,33.4955276090543,
16.8377324036493));
#143656=CARTESIAN_POINT('Ctrl Pts',(-9.77603160448007,33.5049522283783,
17.0017153440154));
#143657=CARTESIAN_POINT('Ctrl Pts',(-9.49577664830688,33.5144280911649,
17.1596909900972));
#143658=CARTESIAN_POINT('Ctrl Pts',(-9.21024064750174,33.5239492937843,
17.3113216449085));
#143659=CARTESIAN_POINT('Ctrl Pts',(-9.15106359158312,33.5259225536822,
17.3427469492954));
#143660=CARTESIAN_POINT('Ctrl Pts',(-9.09165966565107,33.5278977437898,
17.3738997286834));
#143661=CARTESIAN_POINT('Ctrl Pts',(-9.03203154794363,33.5298756554532,
17.4047777871799));
#143662=CARTESIAN_POINT('Ctrl Pts',(-8.87352614419836,33.5351334046301,
17.4868588475427));
#143663=CARTESIAN_POINT('Ctrl Pts',(-8.71343535425045,33.5404063281072,
17.5669944054666));
#143664=CARTESIAN_POINT('Ctrl Pts',(-8.55180514661257,33.5456943244162,
17.6451275873169));
#143665=CARTESIAN_POINT('Ctrl Pts',(-8.36165187717192,33.5519154992923,
17.7370490183275));
#143666=CARTESIAN_POINT('Ctrl Pts',(-8.16936781065285,33.5581575315398,
17.8261990286052));
#143667=CARTESIAN_POINT('Ctrl Pts',(-7.97503210691634,33.5644204858441,
17.9124834778033));
#143668=CARTESIAN_POINT('Ctrl Pts',(-7.61789734662218,33.5759300470889,
18.0710502027489));
#143669=CARTESIAN_POINT('Ctrl Pts',(-7.2538305244174,33.587510079761,18.2199404218533));
#143670=CARTESIAN_POINT('Ctrl Pts',(-6.88335789452339,33.5991603611137,
18.3585547677161));
#143671=CARTESIAN_POINT('Ctrl Pts',(-6.82570759357334,33.600973294572,18.3801249408144));
#143672=CARTESIAN_POINT('Ctrl Pts',(-6.7679022849514,33.6027879340686,18.4014462411744));
#143673=CARTESIAN_POINT('Ctrl Pts',(-6.70994404335817,33.604604275259,18.4225163679865));
#143674=CARTESIAN_POINT('Ctrl Pts',(-6.39786882799431,33.61438433505,18.5359681253533));
#143675=CARTESIAN_POINT('Ctrl Pts',(-6.08135738187011,33.6242136574027,
18.6421385085195));
#143676=CARTESIAN_POINT('Ctrl Pts',(-5.76075039786546,33.634092132426,18.7406622694308));
#143677=CARTESIAN_POINT('Ctrl Pts',(-5.37133602531171,33.6460906862472,
18.8603308058354));
#143678=CARTESIAN_POINT('Ctrl Pts',(-4.97587780287354,33.6581617220716,
18.968718981947));
#143679=CARTESIAN_POINT('Ctrl Pts',(-4.57503469048405,33.6703049224315,
19.065152469068));
#143680=CARTESIAN_POINT('Ctrl Pts',(-4.18976111465806,33.6819764569547,
19.1578402894748));
#143681=CARTESIAN_POINT('Ctrl Pts',(-3.7995130683522,33.6937146581588,19.2394839695451));
#143682=CARTESIAN_POINT('Ctrl Pts',(-3.40492401076129,33.7055192319218,
19.3094652998933));
#143683=CARTESIAN_POINT('Ctrl Pts',(-3.01237854535076,33.7172626693351,
19.3790841941912));
#143684=CARTESIAN_POINT('Ctrl Pts',(-2.61553686372607,33.7290717929856,
19.4371612342797));
#143685=CARTESIAN_POINT('Ctrl Pts',(-2.21507059330766,33.7409463104658,
19.4830686590279));
#143686=CARTESIAN_POINT('Ctrl Pts',(-1.81740506200161,33.7527377811878,
19.5286550212309));
#143687=CARTESIAN_POINT('Ctrl Pts',(-1.41616542789105,33.7645937336174,
19.5622413955448));
#143688=CARTESIAN_POINT('Ctrl Pts',(-1.01205737457756,33.7765138878512,
19.5831941423988));
#143689=CARTESIAN_POINT('Ctrl Pts',(-0.955380150213065,33.7781857210415,
19.5861328206181));
#143690=CARTESIAN_POINT('Ctrl Pts',(-0.898646579972999,33.7798588171524,
19.5888229545214));
#143691=CARTESIAN_POINT('Ctrl Pts',(-0.841858687654856,33.7815331754334,
19.591262765848));
#143692=CARTESIAN_POINT('Ctrl Pts',(-0.548308922856394,33.7901883210905,
19.6038747155413));
#143693=CARTESIAN_POINT('Ctrl Pts',(-0.253305121782359,33.7988827542027,
19.6098035954444));
#143694=CARTESIAN_POINT('Ctrl Pts',(0.04285518491871,33.8076039037666,19.6089377726814));
#143695=CARTESIAN_POINT('Ctrl Pts',(0.155369795705016,33.8109171659648,
19.6086088369362));
#143696=CARTESIAN_POINT('Ctrl Pts',(0.26805143641501,33.8142342500467,19.6072991846907));
#143697=CARTESIAN_POINT('Ctrl Pts',(0.380883869450775,33.8175584879154,
19.6050070545862));
#143698=CARTESIAN_POINT('Ctrl Pts',(0.578015305768169,33.8233663196538,
19.6010024356343));
#143699=CARTESIAN_POINT('Ctrl Pts',(0.775605987093296,33.8291895065032,
19.5939919480486));
#143700=CARTESIAN_POINT('Ctrl Pts',(0.97356510469969,33.8350279319037,19.5839473333891));
#143701=CARTESIAN_POINT('Ctrl Pts',(1.1847259396583,33.8412557166974,19.5732328523186));
#143702=CARTESIAN_POINT('Ctrl Pts',(1.39630603569299,33.8475008394326,19.559066052132));
#143703=CARTESIAN_POINT('Ctrl Pts',(1.60819117179809,33.8537633602396,19.5414133179078));
#143704=CARTESIAN_POINT('Ctrl Pts',(1.95302187437007,33.8639552476434,19.5126845224068));
#143705=CARTESIAN_POINT('Ctrl Pts',(2.2986620295239,33.8741931093697,19.4747227108498));
#143706=CARTESIAN_POINT('Ctrl Pts',(2.64459972876635,33.8844767245407,19.4273848687494));
#143707=CARTESIAN_POINT('Ctrl Pts',(2.70811900133956,33.8863649482195,19.4186929415556));
#143708=CARTESIAN_POINT('Ctrl Pts',(2.77164822357209,33.8882547176297,19.4096849210053));
#143709=CARTESIAN_POINT('Ctrl Pts',(2.83518411569851,33.8901460355398,19.400359940938));
#143710=CARTESIAN_POINT('Ctrl Pts',(3.24242266524638,33.9022685939342,19.3405907108216));
#143711=CARTESIAN_POINT('Ctrl Pts',(3.64994004005503,33.9144545542119,19.2677990457388));
#143712=CARTESIAN_POINT('Ctrl Pts',(4.05684613738695,33.9267036268379,19.1817588140565));
#143713=CARTESIAN_POINT('Ctrl Pts',(4.46028288913773,33.9388482619382,19.0964521749635));
#143714=CARTESIAN_POINT('Ctrl Pts',(4.86311875798633,33.9510549370545,18.9981219144199));
#143715=CARTESIAN_POINT('Ctrl Pts',(5.26443543299958,33.9633233520375,18.8865540232086));
#143716=CARTESIAN_POINT('Ctrl Pts',(5.66388777772878,33.9755347736808,18.7755044244362));
#143717=CARTESIAN_POINT('Ctrl Pts',(6.06183505717644,33.9878073622066,18.6513398859146));
#143718=CARTESIAN_POINT('Ctrl Pts',(6.45732066204426,34.0001408141226,18.5138559195848));
#143719=CARTESIAN_POINT('Ctrl Pts',(6.84991957388226,34.0123842428132,18.377375463882));
#143720=CARTESIAN_POINT('Ctrl Pts',(7.24009263688046,34.0246876489515,18.2277692983443));
#143721=CARTESIAN_POINT('Ctrl Pts',(7.62685315814767,34.0370507384474,18.0648440526179));
#143722=CARTESIAN_POINT('Ctrl Pts',(7.94347393528025,34.0471717585327,17.9314656050262));
#143723=CARTESIAN_POINT('Ctrl Pts',(8.25780676480461,34.0573327773601,17.7891610302637));
#143724=CARTESIAN_POINT('Ctrl Pts',(8.56928443124748,34.0675336399947,17.6378276991551));
#143725=CARTESIAN_POINT('Ctrl Pts',(8.8099174325308,34.0754143468829,17.5209146823255));
#143726=CARTESIAN_POINT('Ctrl Pts',(9.04885067577731,34.0833263265324,17.3986191793739));
#143727=CARTESIAN_POINT('Ctrl Pts',(9.28585160803299,34.0912533964725,17.2709831187404));
#143728=CARTESIAN_POINT('Ctrl Pts',(9.42290229772696,34.0958373885783,17.1971749274681));
#143729=CARTESIAN_POINT('Ctrl Pts',(9.5593069868417,34.1004263790853,17.12158075447));
#143730=CARTESIAN_POINT('Ctrl Pts',(9.69502632110683,34.1050279404269,17.0442188871365));
#143731=CARTESIAN_POINT('Ctrl Pts',(9.87889734484477,34.1112620838468,16.9394099015788));
#143732=CARTESIAN_POINT('Ctrl Pts',(10.0615055214229,34.1175113390135,16.8313493527876));
#143733=CARTESIAN_POINT('Ctrl Pts',(10.2427396127036,34.1237755817042,16.7200672708565));
#143734=CARTESIAN_POINT('Ctrl Pts',(10.4246952777965,34.1300647651411,16.6083421252859));
#143735=CARTESIAN_POINT('Ctrl Pts',(10.6052658960465,34.1363690569248,16.4933697360874));
#143736=CARTESIAN_POINT('Ctrl Pts',(10.7843359465158,34.1426885122107,16.3751828450734));
#143737=CARTESIAN_POINT('Ctrl Pts',(10.9964931203659,34.1501756256069,16.2351583311028));
#143738=CARTESIAN_POINT('Ctrl Pts',(11.2065440994657,34.1576840007104,16.0906215566207));
#143739=CARTESIAN_POINT('Ctrl Pts',(11.4142924223227,34.165213493724,15.9416298282771));
#143740=CARTESIAN_POINT('Ctrl Pts',(11.5547416820714,34.1703038439396,15.840903248795));
#143741=CARTESIAN_POINT('Ctrl Pts',(11.6941383872695,34.1754038526007,15.7381406276448));
#143742=CARTESIAN_POINT('Ctrl Pts',(11.8324202689706,34.1805135453351,15.6333609152783));
#143743=CARTESIAN_POINT('Ctrl Pts',(12.1735072516762,34.1931171464425,15.3749105998777));
#143744=CARTESIAN_POINT('Ctrl Pts',(12.5078147930961,34.2057795016377,15.1041853404307));
#143745=CARTESIAN_POINT('Ctrl Pts',(12.8343806612191,34.2185003138489,14.8214887341365));
#143746=CARTESIAN_POINT('Ctrl Pts',(13.1585189688914,34.2311265646142,14.5408935816927));
#143747=CARTESIAN_POINT('Ctrl Pts',(13.4750302817327,34.2438104057652,14.248504385668));
#143748=CARTESIAN_POINT('Ctrl Pts',(13.7829322017174,34.2565515325629,13.9446483560781));
#143749=CARTESIAN_POINT('Ctrl Pts',(14.0895504943994,34.2692395422568,13.6420590866816));
#143750=CARTESIAN_POINT('Ctrl Pts',(14.387631058849,34.2819843601986,13.3280983618501));
#143751=CARTESIAN_POINT('Ctrl Pts',(14.6761621313085,34.2947856825658,13.0031198888304));
#143752=CARTESIAN_POINT('Ctrl Pts',(14.9629113605988,34.3075079495001,12.6801483423693));
#143753=CARTESIAN_POINT('Ctrl Pts',(15.2402286943296,34.3202860243588,12.3462946888132));
#143754=CARTESIAN_POINT('Ctrl Pts',(15.5070795192187,34.3331196173218,12.0019367564607));
#143755=CARTESIAN_POINT('Ctrl Pts',(15.6482233438588,34.3399076135568,11.8197975570124));
#143756=CARTESIAN_POINT('Ctrl Pts',(15.7864383514585,34.346711141783,11.6347201910017));
#143757=CARTESIAN_POINT('Ctrl Pts',(15.9215666895229,34.3535301612175,11.4467640962955));
#143758=CARTESIAN_POINT('Ctrl Pts',(16.0623300966736,34.3606335447324,11.2509699300639));
#143759=CARTESIAN_POINT('Ctrl Pts',(16.1997518581191,34.3677620058924,11.0520558399504));
#143760=CARTESIAN_POINT('Ctrl Pts',(16.3337005032715,34.3748987646067,10.8501319636279));
#143761=CARTESIAN_POINT('Ctrl Pts',(16.442908567054,34.3807173497816,10.6855038291698));
#143762=CARTESIAN_POINT('Ctrl Pts',(16.5498081359055,34.3865413918545,10.5188747976862));
#143763=CARTESIAN_POINT('Ctrl Pts',(16.6543478821752,34.3923837492899,10.3503177163188));
#143764=CARTESIAN_POINT('Ctrl Pts',(16.7814477160388,34.3994869103928,10.1453853551567));
#143765=CARTESIAN_POINT('Ctrl Pts',(16.9050498620614,34.4066071839212,9.93759790809176));
#143766=CARTESIAN_POINT('Ctrl Pts',(17.0250385179436,34.4137444212914,9.72707779720943));
#143767=CARTESIAN_POINT('Ctrl Pts',(17.123743932665,34.4196156761148,9.55389913545137));
#143768=CARTESIAN_POINT('Ctrl Pts',(17.2200040270528,34.425498416315,9.37887134624144));
#143769=CARTESIAN_POINT('Ctrl Pts',(17.3137532584211,34.4313926864696,9.20206515845337));
#143770=CARTESIAN_POINT('Ctrl Pts',(17.3854420105921,34.4358999540619,9.06686389020145));
#143771=CARTESIAN_POINT('Ctrl Pts',(17.4556625229386,34.4404139609639,8.93062276290679));
#143772=CARTESIAN_POINT('Ctrl Pts',(17.5243851645159,34.4449346677795,8.79337395517787));
#143773=CARTESIAN_POINT('Ctrl Pts',(17.65339431079,34.4534211361901,8.53572449488579));
#143774=CARTESIAN_POINT('Ctrl Pts',(17.7771251470372,34.4619311959453,8.27452331041495));
#143775=CARTESIAN_POINT('Ctrl Pts',(17.8953783364426,34.4704648688756,8.00999106380478));
#143776=CARTESIAN_POINT('Ctrl Pts',(18.0759134406274,34.4834930801169,7.60613424656232));
#143777=CARTESIAN_POINT('Ctrl Pts',(18.243682599321,34.4965762272808,7.19451081214441));
#143778=CARTESIAN_POINT('Ctrl Pts',(18.397958724201,34.5097140152533,6.77594304457272));
#143779=CARTESIAN_POINT('Ctrl Pts',(18.5513441248806,34.5227759512708,6.35979190783313));
#143780=CARTESIAN_POINT('Ctrl Pts',(18.6913918522157,34.5358918981659,5.93677636953551));
#143781=CARTESIAN_POINT('Ctrl Pts',(18.8173655812906,34.5490615551418,5.50775130958619));
#143782=CARTESIAN_POINT('Ctrl Pts',(18.8796275500387,34.5555706009332,5.29570753608764));
#143783=CARTESIAN_POINT('Ctrl Pts',(18.9384512036568,34.5620927668661,5.08219648772055));
#143784=CARTESIAN_POINT('Ctrl Pts',(18.9937456574894,34.5686280165718,4.86732566203501));
#143785=CARTESIAN_POINT('Ctrl Pts',(19.1041200155177,34.5816731583685,4.43841773727514));
#143786=CARTESIAN_POINT('Ctrl Pts',(19.2004335317401,34.5947703925359,4.00408914757421));
#143787=CARTESIAN_POINT('Ctrl Pts',(19.2819435698154,34.6079156704051,3.56522839308395));
#143788=CARTESIAN_POINT('Ctrl Pts',(19.3470420917324,34.6184142320508,3.21472939787618));
#143789=CARTESIAN_POINT('Ctrl Pts',(19.402697770768,34.6289434381011,2.86134043686764));
#143790=CARTESIAN_POINT('Ctrl Pts',(19.4485224049098,34.6395012393539,2.50553596097181));
#143791=CARTESIAN_POINT('Ctrl Pts',(19.4759455080934,34.6458194059595,2.29260981244034));
#143792=CARTESIAN_POINT('Ctrl Pts',(19.4998560531894,34.6521556698931,2.07881903484789));
#143793=CARTESIAN_POINT('Ctrl Pts',(19.5202108086183,34.6584946625218,1.86427604109788));
#143794=CARTESIAN_POINT('Ctrl Pts',(19.5423460794295,34.6653881532834,1.63096607656154));
#143795=CARTESIAN_POINT('Ctrl Pts',(19.5602762411585,34.6722848066466,1.39676616354664));
#143796=CARTESIAN_POINT('Ctrl Pts',(19.573985472431,34.6792015904008,1.1618250442761));
#143797=CARTESIAN_POINT('Ctrl Pts',(19.5746866266279,34.6795553470676,1.14980905676181));
#143798=CARTESIAN_POINT('Ctrl Pts',(19.5753767159101,34.6799091341285,1.13779113105545));
#143799=CARTESIAN_POINT('Ctrl Pts',(19.5760557356349,34.6802629514843,1.12577128718941));
#143800=CARTESIAN_POINT('Ctrl Pts',(19.5971614770129,34.6912605371687,0.75216252920485));
#143801=CARTESIAN_POINT('Ctrl Pts',(19.6075723226645,34.7022872859639,0.376698188105972));
#143802=CARTESIAN_POINT('Ctrl Pts',(19.6071502971181,34.7133408781159,-5.3770344469173E-6));
#143803=CARTESIAN_POINT('Ctrl Pts',(-19.6077918255751,32.8988917644348,
5.58146868537087E-6));
#143804=CARTESIAN_POINT('Ctrl Pts',(-19.6077152820827,32.8988227915675,
6.65365066736548E-9));
#143805=CARTESIAN_POINT('Ctrl Pts',(-19.6076386594906,32.8987539066949,
6.64460186688539E-9));
#143806=CARTESIAN_POINT('Ctrl Pts',(-19.5236003734691,32.8232022137943,
4.32759208739503E-8));
#143807=CARTESIAN_POINT('Ctrl Pts',(-19.4506757547084,32.7357467893431,
5.65066558846609E-8));
#143808=CARTESIAN_POINT('Ctrl Pts',(-19.390666463993,32.6401379081656,5.7081472598321E-8));
#143809=CARTESIAN_POINT('Ctrl Pts',(19.6070518613619,32.8855173776644,-8.32228674450992E-6));
#143810=CARTESIAN_POINT('Ctrl Pts',(19.6051026014822,32.8305568558095,1.85667856682551));
#143811=CARTESIAN_POINT('Ctrl Pts',(19.3416351319462,32.7780802077845,3.63566013779013));
#143812=CARTESIAN_POINT('Ctrl Pts',(18.4265726428264,32.6775665050071,6.92190246572483));
#143813=CARTESIAN_POINT('Ctrl Pts',(17.7719354900911,32.6295294502548,8.42849621134404));
#143814=CARTESIAN_POINT('Ctrl Pts',(16.9958016974879,32.5841972216355,9.77622780442506));
#143815=CARTESIAN_POINT('Ctrl Pts',(19.6072153061834,32.8857813340333,-1.83594615221567E-6));
#143816=CARTESIAN_POINT('Ctrl Pts',(19.5001263905727,32.9821561073337,-1.33473679176024E-6));
#143817=CARTESIAN_POINT('Ctrl Pts',(19.4104856681441,33.0976427079898,-5.73665570247444E-7));
#143818=CARTESIAN_POINT('Ctrl Pts',(19.3431191464673,33.2249222991579,-2.07397072883553E-7));
#143819=CARTESIAN_POINT('Ctrl Pts',(19.3187996953709,33.2708704899793,-7.5173401472322E-8));
#143820=CARTESIAN_POINT('Ctrl Pts',(19.2973826988058,33.3183552454268,5.92879544880608E-9));
#143821=CARTESIAN_POINT('Ctrl Pts',(19.2790937045885,33.3670314818619,5.79299275216254E-9));
#143822=CARTESIAN_POINT('Ctrl Pts',(19.2100687320148,33.5507417419776,5.28045607818058E-9));
#143823=CARTESIAN_POINT('Ctrl Pts',(19.1855803881215,33.7514700769371,3.25108564779964E-9));
#143824=CARTESIAN_POINT('Ctrl Pts',(19.209260715477,33.9461147364372,5.44589262574416E-9));
#143825=CARTESIAN_POINT('Ctrl Pts',(19.230067399774,34.1171389760734,7.3743571370726E-9));
#143826=CARTESIAN_POINT('Ctrl Pts',(19.2880619756878,34.2834881176138,8.09373087231843E-7));
#143827=CARTESIAN_POINT('Ctrl Pts',(19.3765863670262,34.4315489005922,-1.95532860252136E-6));
#143828=CARTESIAN_POINT('Ctrl Pts',(19.439088887347,34.5360870053665,-3.90734229376835E-6));
#143829=CARTESIAN_POINT('Ctrl Pts',(19.5168112506062,34.6315078672274,-7.63815453998722E-6));
#143830=CARTESIAN_POINT('Ctrl Pts',(19.6074137308755,34.7130043353955,-1.48012370780541E-5));
#143831=CARTESIAN_POINT('Ctrl Pts',(2.35308711660641,55.6631561682667,19.4810141131675));
#143832=CARTESIAN_POINT('Ctrl Pts',(-0.836177570637163,55.5686013384883,
19.86624137102));
#143833=CARTESIAN_POINT('Ctrl Pts',(-7.40437233443277,55.3794916789315,
19.040577712698));
#143834=CARTESIAN_POINT('Ctrl Pts',(-15.5097781103957,55.0958271895964,
13.2964668168065));
#143835=CARTESIAN_POINT('Ctrl Pts',(-19.9471456815097,54.8121627002612,
4.41072023820918));
#143836=CARTESIAN_POINT('Ctrl Pts',(-19.6697430247666,54.5284982109261,
-5.51852151147492));
#143837=CARTESIAN_POINT('Ctrl Pts',(-14.7420297594324,54.2448337215909,
-14.1427836181502));
#143838=CARTESIAN_POINT('Ctrl Pts',(-6.32948010341479,53.9611692322558,
-19.4238840093808));
#143839=CARTESIAN_POINT('Ctrl Pts',(3.57945598289861,53.6775047429206,-20.1130676885921));
#143840=CARTESIAN_POINT('Ctrl Pts',(12.6421595856548,53.3938402535855,-16.0475619479634));
#143841=CARTESIAN_POINT('Ctrl Pts',(18.716273712003,53.1101757642503,-8.18837881994133));
#143842=CARTESIAN_POINT('Ctrl Pts',(20.3658389755175,52.8265112749152,1.60652866949811));
#143843=CARTESIAN_POINT('Ctrl Pts',(17.2009151616198,52.54284678558,11.0216583145532));
#143844=CARTESIAN_POINT('Ctrl Pts',(9.96968294609888,52.2591822962449,17.8312589283967));
#143845=CARTESIAN_POINT('Ctrl Pts',(0.381613941123223,51.9755178069097,
20.4255421529369));
#143846=CARTESIAN_POINT('Ctrl Pts',(-9.29666955748432,51.6918533175746,
18.1912156516937));
#143847=CARTESIAN_POINT('Ctrl Pts',(-16.7772150983034,51.4081888282394,
11.6564765993009));
#143848=CARTESIAN_POINT('Ctrl Pts',(-20.2916183484425,51.1245243389043,
2.36614013857206));
#143849=CARTESIAN_POINT('Ctrl Pts',(-19.0090722426265,50.8408598495692,
-7.48355299426692));
#143850=CARTESIAN_POINT('Ctrl Pts',(-13.2327714994836,50.557195360234,-15.5641303109225));
#143851=CARTESIAN_POINT('Ctrl Pts',(-4.3282365833005,50.2735308708989,-19.96533900255));
#143852=CARTESIAN_POINT('Ctrl Pts',(5.59949572763116,49.9898663815637,-19.646731056189));
#143853=CARTESIAN_POINT('Ctrl Pts',(14.2035043067966,49.7062018922286,-14.683625538629));
#143854=CARTESIAN_POINT('Ctrl Pts',(19.4497969873469,49.4225374028934,-6.24930321681794));
#143855=CARTESIAN_POINT('Ctrl Pts',(20.0981474222916,49.1388729135583,3.66235767703155));
#143856=CARTESIAN_POINT('Ctrl Pts',(15.9952852251765,48.8552084242231,12.7082352871608));
#143857=CARTESIAN_POINT('Ctrl Pts',(8.11112918050874,48.571543934888,18.7498793855759));
#143858=CARTESIAN_POINT('Ctrl Pts',(-1.69050207272523,48.2878794455528,
20.35904212617));
#143859=CARTESIAN_POINT('Ctrl Pts',(-11.0924977459054,48.0042149562177,
17.1553165902359));
#143860=CARTESIAN_POINT('Ctrl Pts',(-17.8722211123635,47.7205504668825,
9.89606518091128));
#143861=CARTESIAN_POINT('Ctrl Pts',(-20.4269419990139,47.4368859775474,
0.297378753067758));
#143862=CARTESIAN_POINT('Ctrl Pts',(-18.1527230433581,47.1532214882123,
-9.37160816856904));
#143863=CARTESIAN_POINT('Ctrl Pts',(-11.5871908037557,46.8695569988771,
-16.8251419854719));
#143864=CARTESIAN_POINT('Ctrl Pts',(-2.28244055807874,46.585892509542,-20.3012033794262));
#143865=CARTESIAN_POINT('Ctrl Pts',(7.56187983711918,46.3022280202068,-18.9780496069259));
#143866=CARTESIAN_POINT('Ctrl Pts',(15.618567857874,46.0185635308717,-13.1684749163659));
#143867=CARTESIAN_POINT('Ctrl Pts',(19.9830182146419,45.7348990415365,-4.24586582304055));
#143868=CARTESIAN_POINT('Ctrl Pts',(19.6234725454198,45.4512345522014,5.6804681860849));
#143869=CARTESIAN_POINT('Ctrl Pts',(14.6249276356951,45.1675700628662,14.2639365255409));
#143870=CARTESIAN_POINT('Ctrl Pts',(6.1690421336071,44.8839055735311,19.4754027611177));
#143871=CARTESIAN_POINT('Ctrl Pts',(-3.74520817655413,44.6002410841959,
20.082873531152));
#143872=CARTESIAN_POINT('Ctrl Pts',(-12.7740893021154,44.3165765948608,
15.9427424258048));
#143873=CARTESIAN_POINT('Ctrl Pts',(-18.7831689917446,44.0329121055256,
8.03373861794982));
#143874=CARTESIAN_POINT('Ctrl Pts',(-20.351897643337,43.7492476161905,-1.77444522854548));
#143875=CARTESIAN_POINT('Ctrl Pts',(-17.1094269777999,43.4655831268553,
-11.163149288857));
#143876=CARTESIAN_POINT('Ctrl Pts',(-9.82227876746288,43.1819186375202,
-17.9128789804492));
#143877=CARTESIAN_POINT('Ctrl Pts',(-0.213138685564806,42.898254148185,
-20.4279946508386));
#143878=CARTESIAN_POINT('Ctrl Pts',(9.44638749380751,42.6145896588499,-18.1139216314637));
#143879=CARTESIAN_POINT('Ctrl Pts',(16.8727826965986,42.3309251695147,-11.5177080023473));
#143880=CARTESIAN_POINT('Ctrl Pts',(20.3104431872471,42.0472606801796,-2.19870213798534));
#143881=CARTESIAN_POINT('Ctrl Pts',(18.9467042160094,41.7635961908444,7.64007806930176));
#143882=CARTESIAN_POINT('Ctrl Pts',(13.1039543936255,41.4799317015093,15.6727397988915));
#143883=CARTESIAN_POINT('Ctrl Pts',(4.16342285401973,41.1962672121741,20.0003575891181));
#143884=CARTESIAN_POINT('Ctrl Pts',(-5.76134404010869,40.912602722839,19.5998803161013));
#143885=CARTESIAN_POINT('Ctrl Pts',(-14.3241261700974,40.6289382335039,
14.5659810180111));
#143886=CARTESIAN_POINT('Ctrl Pts',(-19.5006773325508,40.3452737441687,
6.08867613901365));
#143887=CARTESIAN_POINT('Ctrl Pts',(-20.0672581074617,40.0616092548336,
-3.82799498463215));
#143888=CARTESIAN_POINT('Ctrl Pts',(-15.8899285013867,39.7779447654984,
-12.8397260786543));
#143889=CARTESIAN_POINT('Ctrl Pts',(-7.95621143231152,39.4942802761632,
-18.8161391682379));
#143890=CARTESIAN_POINT('Ctrl Pts',(1.85835820784766,39.2106157868282,-20.3444070526613));
#143891=CARTESIAN_POINT('Ctrl Pts',(11.2336109894543,38.926951297493,-17.0632463996203));
#143892=CARTESIAN_POINT('Ctrl Pts',(17.9532322189983,38.6432868081578,-9.74832531460192));
#143893=CARTESIAN_POINT('Ctrl Pts',(20.4286999009559,38.3596223188227,-0.12889499355195));
#143894=CARTESIAN_POINT('Ctrl Pts',(18.0748121707474,38.0759578294876,9.52100617250831));
#143895=CARTESIAN_POINT('Ctrl Pts',(11.4480293296981,37.7922933401524,16.9201364657096));
#143896=CARTESIAN_POINT('Ctrl Pts',(2.11492632471884,37.5086288508173,20.3193375935092));
#143897=CARTESIAN_POINT('Ctrl Pts',(-7.71814636969478,37.2249643614821,
18.9150366117471));
#143898=CARTESIAN_POINT('Ctrl Pts',(-15.726645213299,36.941299872147,13.0392110278167));
#143899=CARTESIAN_POINT('Ctrl Pts',(-20.017356820919,36.6576353828118,4.08090907120032));
#143900=CARTESIAN_POINT('Ctrl Pts',(-19.5759547942569,36.3739708934767,
-5.84212189597385));
#143901=CARTESIAN_POINT('Ctrl Pts',(-14.5067866363524,36.0903064041415,
-14.3840722555241));
#143902=CARTESIAN_POINT('Ctrl Pts',(-6.00820670381315,35.8066419148064,
-19.5256201937797));
#143903=CARTESIAN_POINT('Ctrl Pts',(3.91071690116573,35.5229774254712,-20.0513015727259));
#143904=CARTESIAN_POINT('Ctrl Pts',(12.9051440864865,35.2393129361361,-15.836844039274));
#143905=CARTESIAN_POINT('Ctrl Pts',(18.8487901790361,34.9556484468009,-7.87854956109791));
#143906=CARTESIAN_POINT('Ctrl Pts',(20.3365688392524,34.6719839574659,1.94224081642136));
#143907=CARTESIAN_POINT('Ctrl Pts',(17.0167789114055,34.3883194681306,11.3038791944104));
#143908=CARTESIAN_POINT('Ctrl Pts',(9.67419956761905,34.1046549787955,17.9932850304986));
#143909=CARTESIAN_POINT('Ctrl Pts',(0.0446620780017708,33.8209904894603,
20.4290480022488));
#143910=CARTESIAN_POINT('Ctrl Pts',(-9.59548876001614,33.5373260001252,
18.0354147123321));
#143911=CARTESIAN_POINT('Ctrl Pts',(-16.9671510611812,33.2536615107901,
11.3781173646993));
#143912=CARTESIAN_POINT('Ctrl Pts',(-20.327988873431,32.9699970214549,2.03119144706522));
#143913=CARTESIAN_POINT('Ctrl Pts',(-18.882843118214,32.6863325321198,-7.79623688916886));
#143914=CARTESIAN_POINT('Ctrl Pts',(-12.974655776204,32.4026680427846,-15.7799732044501));
#143915=CARTESIAN_POINT('Ctrl Pts',(-3.99747079481186,32.1190035534495,
-20.0346838394028));
#143916=CARTESIAN_POINT('Ctrl Pts',(2.61450742368379,31.9298938938927,-19.7111920003019));
#143917=CARTESIAN_POINT('Ctrl Pts',(5.68898199535994,31.8353390641143,-18.7798406199905));
#143918=CARTESIAN_POINT('Ctrl Pts',(2.35247451361281,55.6585629685637,19.4759424235221));
#143919=CARTESIAN_POINT('Ctrl Pts',(-0.835954044174774,55.5640081387853,
19.8610686863525));
#143920=CARTESIAN_POINT('Ctrl Pts',(-7.4024480296698,55.3748984792284,19.0356203314463));
#143921=CARTESIAN_POINT('Ctrl Pts',(-15.5057382293109,55.0912339898934,
13.2930048013961));
#143922=CARTESIAN_POINT('Ctrl Pts',(-19.9419529445085,54.8075695005581,
4.40957186878231));
#143923=CARTESIAN_POINT('Ctrl Pts',(-19.6646212768537,54.5239050112231,
-5.51708469180273));
#143924=CARTESIAN_POINT('Ctrl Pts',(-14.7381916416059,54.2402405218879,
-14.1391013081035));
#143925=CARTESIAN_POINT('Ctrl Pts',(-6.32783201705067,53.9565760325528,
-19.4188266920463));
#143926=CARTESIAN_POINT('Ctrl Pts',(3.578523961509,53.6729115432176,-20.1078309249584));
#143927=CARTESIAN_POINT('Ctrl Pts',(12.6388680217749,53.3892470538825,-16.043383707438));
#143928=CARTESIAN_POINT('Ctrl Pts',(18.7114006150979,53.1055825645473,-8.18624684292945));
#143929=CARTESIAN_POINT('Ctrl Pts',(20.3605364075023,52.8219180752122,1.60611038358585));
#143930=CARTESIAN_POINT('Ctrl Pts',(17.1964366226151,52.5382535858769,11.0187886481856));
#143931=CARTESIAN_POINT('Ctrl Pts',(9.96708718002274,52.2545890965418,17.8266162724855));
#143932=CARTESIAN_POINT('Ctrl Pts',(0.381514580940291,51.9709246072066,
20.4202240336472));
#143933=CARTESIAN_POINT('Ctrl Pts',(-9.29424901920701,51.6872601178715,
18.1864792752938));
#143934=CARTESIAN_POINT('Ctrl Pts',(-16.7728468799808,51.4035956285364,
11.6534416476308));
#143935=CARTESIAN_POINT('Ctrl Pts',(-20.2863350982357,51.1199311392012,
2.36552407582162));
#143936=CARTESIAN_POINT('Ctrl Pts',(-19.0041229241428,50.8362666498662,
-7.48160453054787));
#143937=CARTESIAN_POINT('Ctrl Pts',(-13.2293261339785,50.552602160531,-15.5600779385785));
#143938=CARTESIAN_POINT('Ctrl Pts',(-4.32710965711362,50.2689376711959,
-19.9601407045388));
#143939=CARTESIAN_POINT('Ctrl Pts',(5.59803780861646,49.9852731818607,-19.641615712896));
#143940=CARTESIAN_POINT('Ctrl Pts',(14.1998061953725,49.7016086925256,-14.6798024199021));
#143941=CARTESIAN_POINT('Ctrl Pts',(19.4447329190163,49.4179442031904,-6.24767610993663));
#143942=CARTESIAN_POINT('Ctrl Pts',(20.0929145454661,49.1342797138553,3.6614041231438));
#143943=CARTESIAN_POINT('Ctrl Pts',(15.9911205946964,48.8506152245201,12.7049264931452));
#143944=CARTESIAN_POINT('Ctrl Pts',(8.10901731720995,48.566950735185,18.7449975520795));
#143945=CARTESIAN_POINT('Ctrl Pts',(-1.69006192324604,48.2832862458497,
20.3537413212014));
#143946=CARTESIAN_POINT('Ctrl Pts',(-11.0896096352173,47.9996217565146,
17.1508499268804));
#143947=CARTESIAN_POINT('Ctrl Pts',(-17.8675677913534,47.7159572671794,
9.89348858073751));
#143948=CARTESIAN_POINT('Ctrl Pts',(-20.4216235152184,47.4322927778444,
0.297301325713269));
#143949=CARTESIAN_POINT('Ctrl Pts',(-18.1479966891463,47.1486282885093,
-9.36916811923689));
#143950=CARTESIAN_POINT('Ctrl Pts',(-11.5841738917515,46.8649637991741,
-16.8207612883998));
#143951=CARTESIAN_POINT('Ctrl Pts',(-2.2818462878682,46.581299309839,-20.2959176337082));
#143952=CARTESIAN_POINT('Ctrl Pts',(7.55991097974546,46.2976348205038,-18.9731083656324));
#143953=CARTESIAN_POINT('Ctrl Pts',(15.6145013118357,46.0139703311687,-13.16504629154));
#143954=CARTESIAN_POINT('Ctrl Pts',(19.9778153135633,45.7303058418335,-4.24476034339613));
#143955=CARTESIAN_POINT('Ctrl Pts',(19.6183632578549,45.4466413524984,5.67898918457795));
#143956=CARTESIAN_POINT('Ctrl Pts',(14.621119799914,45.1629768631631,14.2602226796174));
#143957=CARTESIAN_POINT('Ctrl Pts',(6.1674359239932,44.8793123738281,19.4703320259092));
#143958=CARTESIAN_POINT('Ctrl Pts',(-3.74423305120258,44.5956478844928,
20.0776446311312));
#143959=CARTESIAN_POINT('Ctrl Pts',(-12.7707633619448,44.3119833951578,
15.9385914756894));
#143960=CARTESIAN_POINT('Ctrl Pts',(-18.7782784907623,44.0283189058226,
8.03164690453235));
#143961=CARTESIAN_POINT('Ctrl Pts',(-20.3465986985498,43.7446544164875,
-1.77398322311195));
#143962=CARTESIAN_POINT('Ctrl Pts',(-17.1049722625451,43.4609899271523,
-11.1602427829002));
#143963=CARTESIAN_POINT('Ctrl Pts',(-9.81972137877189,43.1773254378172,
-17.9082150735074));
#143964=CARTESIAN_POINT('Ctrl Pts',(-0.213083191470515,42.893660948482,
-20.4226758929682));
#143965=CARTESIAN_POINT('Ctrl Pts',(9.443927974472,42.6099964591469,-18.1092053798253));
#143966=CARTESIAN_POINT('Ctrl Pts',(16.868389595499,42.3263319698117,-11.5147091813111));
#143967=CARTESIAN_POINT('Ctrl Pts',(20.3051550357961,42.0426674804766,-2.19812967042301));
#143968=CARTESIAN_POINT('Ctrl Pts',(18.941771135994,41.7590029911413,7.63808885175711));
#143969=CARTESIAN_POINT('Ctrl Pts',(13.1005425677583,41.4753385018062,15.6686591483147));
#143970=CARTESIAN_POINT('Ctrl Pts',(4.16233883973193,41.191674012471,19.9951501734537));
#143971=CARTESIAN_POINT('Ctrl Pts',(-5.75984398126879,40.9080095231359,
19.5947771711538));
#143972=CARTESIAN_POINT('Ctrl Pts',(-14.3203966528292,40.6243450338009,
14.5621885299326));
#143973=CARTESIAN_POINT('Ctrl Pts',(-19.4956000167,40.3406805444657,6.08709085398259));
#143974=CARTESIAN_POINT('Ctrl Pts',(-20.0620332731684,40.0570160551306,
-3.82699830439993));
#143975=CARTESIAN_POINT('Ctrl Pts',(-15.8857913022283,39.7733515657954,
-12.8363830488904));
#143976=CARTESIAN_POINT('Ctrl Pts',(-7.95413990434726,39.4896870764602,
-18.8112400829384));
#143977=CARTESIAN_POINT('Ctrl Pts',(1.85787435431672,39.2060225871252,-20.3391100581702));
#143978=CARTESIAN_POINT('Ctrl Pts',(11.2306861376571,38.92235809779,-17.0588037082239));
#143979=CARTESIAN_POINT('Ctrl Pts',(17.9485578054405,38.6386936084548,-9.74578718088502));
#143980=CARTESIAN_POINT('Ctrl Pts',(20.4233809594614,38.3550291191197,-0.128861433661739));
#143981=CARTESIAN_POINT('Ctrl Pts',(18.0701061018895,38.0713646297846,9.51852722499672));
#143982=CARTESIAN_POINT('Ctrl Pts',(11.4450486506248,37.7877001404493,16.9157310352918));
#143983=CARTESIAN_POINT('Ctrl Pts',(2.11437566954724,37.5040356511143,20.3140471262575));
#143984=CARTESIAN_POINT('Ctrl Pts',(-7.71613682582219,37.2203711617791,
18.9101117769003));
#143985=CARTESIAN_POINT('Ctrl Pts',(-15.7225505275519,36.9367066724439,
13.0358160589347));
#143986=CARTESIAN_POINT('Ctrl Pts',(-20.0121449792825,36.6530421831088,
4.07984654069534));
#143987=CARTESIAN_POINT('Ctrl Pts',(-19.570857878601,36.3693776937737,-5.84060080529386));
#143988=CARTESIAN_POINT('Ctrl Pts',(-14.5030095606927,36.0857132044385,
-14.3803271303707));
#143989=CARTESIAN_POINT('Ctrl Pts',(-6.00664236988544,35.8020487151034,
-19.5205363835633));
#143990=CARTESIAN_POINT('Ctrl Pts',(3.90969868212814,35.5183842257682,-20.0460808931517));
#143991=CARTESIAN_POINT('Ctrl Pts',(12.9017840257226,35.2347197364331,-15.8327206611571));
#143992=CARTESIAN_POINT('Ctrl Pts',(18.8438825892667,34.9510552470979,-7.87649825435995));
#143993=CARTESIAN_POINT('Ctrl Pts',(20.3312738920437,34.6673907577629,1.94173512410548));
#143994=CARTESIAN_POINT('Ctrl Pts',(17.0123483056708,34.3837262684276,11.3009360443548));
#143995=CARTESIAN_POINT('Ctrl Pts',(9.67168075942046,34.1000617790925,17.988600194117));
#143996=CARTESIAN_POINT('Ctrl Pts',(0.0446503983630494,33.8163972897572,
20.4237289590255));
#143997=CARTESIAN_POINT('Ctrl Pts',(-9.59299031791114,33.5327328004222,
18.0307189233321));
#143998=CARTESIAN_POINT('Ctrl Pts',(-16.9627335925823,33.2490683110871,
11.375154844335));
#143999=CARTESIAN_POINT('Ctrl Pts',(-20.3226957496675,32.9654038217519,
2.03066268125984));
#144000=CARTESIAN_POINT('Ctrl Pts',(-18.8779274714526,32.6817393324168,
-7.79420718800329));
#144001=CARTESIAN_POINT('Ctrl Pts',(-12.9712759915485,32.3980748430816,
-15.7758642817733));
#144002=CARTESIAN_POINT('Ctrl Pts',(-3.99643345408108,32.1144103537465,
-20.0294682376252));
#144003=CARTESIAN_POINT('Ctrl Pts',(2.61383238833494,31.9253006941897,-19.7060586818794));
#144004=CARTESIAN_POINT('Ctrl Pts',(5.68750092507729,31.8307458644113,-18.7749514739398));
#144005=CARTESIAN_POINT('Ctrl Pts',(2.35186191061921,55.6539697688606,19.4708707338767));
#144006=CARTESIAN_POINT('Ctrl Pts',(-0.835730517712384,55.5594149390822,
19.855896001685));
#144007=CARTESIAN_POINT('Ctrl Pts',(-7.40052372490683,55.3703052795254,
19.0306629501947));
#144008=CARTESIAN_POINT('Ctrl Pts',(-15.5016983482262,55.0866407901903,
13.2895427859857));
#144009=CARTESIAN_POINT('Ctrl Pts',(-19.9367602075072,54.8029763008551,
4.40842349935545));
#144010=CARTESIAN_POINT('Ctrl Pts',(-19.6594995289409,54.51931181152,-5.51564787213054));
#144011=CARTESIAN_POINT('Ctrl Pts',(-14.7343535237793,54.2356473221848,
-14.1354189980568));
#144012=CARTESIAN_POINT('Ctrl Pts',(-6.32618393068655,53.9519828328497,
-19.4137693747118));
#144013=CARTESIAN_POINT('Ctrl Pts',(3.5775919401194,53.6683183435145,-20.1025941613248));
#144014=CARTESIAN_POINT('Ctrl Pts',(12.6355764578951,53.3846538541794,-16.0392054669125));
#144015=CARTESIAN_POINT('Ctrl Pts',(18.7065275181928,53.1009893648442,-8.18411486591757));
#144016=CARTESIAN_POINT('Ctrl Pts',(20.355233839487,52.8173248755091,1.60569209767359));
#144017=CARTESIAN_POINT('Ctrl Pts',(17.1919580836104,52.5336603861739,11.015918981818));
#144018=CARTESIAN_POINT('Ctrl Pts',(9.9644914139466,52.2499958968388,17.8219736165744));
#144019=CARTESIAN_POINT('Ctrl Pts',(0.381415220757358,51.9663314075036,
20.4149059143575));
#144020=CARTESIAN_POINT('Ctrl Pts',(-9.29182848092971,51.6826669181685,
18.181742898894));
#144021=CARTESIAN_POINT('Ctrl Pts',(-16.7684786616583,51.3990024288333,
11.6504066959607));
#144022=CARTESIAN_POINT('Ctrl Pts',(-20.2810518480289,51.1153379394982,
2.36490801307118));
#144023=CARTESIAN_POINT('Ctrl Pts',(-18.9991736056591,50.8316734501631,
-7.47965606682882));
#144024=CARTESIAN_POINT('Ctrl Pts',(-13.2258807684735,50.5480089608279,
-15.5560255662346));
#144025=CARTESIAN_POINT('Ctrl Pts',(-4.32598273092673,50.2643444714928,
-19.9549424065277));
#144026=CARTESIAN_POINT('Ctrl Pts',(5.59657988960176,49.9806799821576,-19.636500369603));
#144027=CARTESIAN_POINT('Ctrl Pts',(14.1961080839485,49.6970154928225,-14.6759793011752));
#144028=CARTESIAN_POINT('Ctrl Pts',(19.4396688506857,49.4133510034873,-6.24604900305533));
#144029=CARTESIAN_POINT('Ctrl Pts',(20.0876816686406,49.1296865141522,3.66045056925605));
#144030=CARTESIAN_POINT('Ctrl Pts',(15.9869559642162,48.846022024817,12.7016176991295));
#144031=CARTESIAN_POINT('Ctrl Pts',(8.10690545391116,48.5623575354819,18.7401157185831));
#144032=CARTESIAN_POINT('Ctrl Pts',(-1.68962177376686,48.2786930461467,
20.3484405162329));
#144033=CARTESIAN_POINT('Ctrl Pts',(-11.0867215245292,47.9950285568116,
17.1463832635249));
#144034=CARTESIAN_POINT('Ctrl Pts',(-17.8629144703433,47.7113640674764,
9.89091198056374));
#144035=CARTESIAN_POINT('Ctrl Pts',(-20.4163050314229,47.4276995781413,
0.297223898358779));
#144036=CARTESIAN_POINT('Ctrl Pts',(-18.1432703349345,47.1440350888062,
-9.36672806990475));
#144037=CARTESIAN_POINT('Ctrl Pts',(-11.5811569797474,46.860370599471,-16.8163805913277));
#144038=CARTESIAN_POINT('Ctrl Pts',(-2.28125201765766,46.5767061101359,
-20.2906318879902));
#144039=CARTESIAN_POINT('Ctrl Pts',(7.55794212237173,46.2930416208007,-18.9681671243389));
#144040=CARTESIAN_POINT('Ctrl Pts',(15.6104347657974,46.0093771314656,-13.1616176667141));
#144041=CARTESIAN_POINT('Ctrl Pts',(19.9726124124846,45.7257126421304,-4.2436548637517));
#144042=CARTESIAN_POINT('Ctrl Pts',(19.61325397029,45.4420481527953,5.67751018307102));
#144043=CARTESIAN_POINT('Ctrl Pts',(14.617311964133,45.1583836634601,14.256508833694));
#144044=CARTESIAN_POINT('Ctrl Pts',(6.1658297143793,44.874719174125,19.4652612907007));
#144045=CARTESIAN_POINT('Ctrl Pts',(-3.74325792585103,44.5910546847898,
20.0724157311104));
#144046=CARTESIAN_POINT('Ctrl Pts',(-12.7674374217743,44.3073901954547,
15.934440525574));
#144047=CARTESIAN_POINT('Ctrl Pts',(-18.77338798978,44.0237257061195,8.02955519111489));
#144048=CARTESIAN_POINT('Ctrl Pts',(-20.3412997537626,43.7400612167844,
-1.77352121767841));
#144049=CARTESIAN_POINT('Ctrl Pts',(-17.1005175472903,43.4563967274492,
-11.1573362769433));
#144050=CARTESIAN_POINT('Ctrl Pts',(-9.81716399008091,43.1727322381141,
-17.9035511665657));
#144051=CARTESIAN_POINT('Ctrl Pts',(-0.213027697376223,42.8890677487789,
-20.4173571350978));
#144052=CARTESIAN_POINT('Ctrl Pts',(9.44146845513648,42.6054032594438,-18.1044891281869));
#144053=CARTESIAN_POINT('Ctrl Pts',(16.8639964943994,42.3217387701086,-11.5117103602749));
#144054=CARTESIAN_POINT('Ctrl Pts',(20.2998668843451,42.0380742807735,-2.19755720286068));
#144055=CARTESIAN_POINT('Ctrl Pts',(18.9368380559786,41.7544097914383,7.63609963421245));
#144056=CARTESIAN_POINT('Ctrl Pts',(13.0971307418911,41.4707453021032,15.6645784977378));
#144057=CARTESIAN_POINT('Ctrl Pts',(4.16125482544413,41.187080812768,19.9899427577892));
#144058=CARTESIAN_POINT('Ctrl Pts',(-5.75834392242889,40.9034163234329,
19.5896740262063));
#144059=CARTESIAN_POINT('Ctrl Pts',(-14.3166671355611,40.6197518340978,
14.5583960418542));
#144060=CARTESIAN_POINT('Ctrl Pts',(-19.4905227008492,40.3360873447626,
6.08550556895152));
#144061=CARTESIAN_POINT('Ctrl Pts',(-20.056808438875,40.0524228554275,-3.82600162416772));
#144062=CARTESIAN_POINT('Ctrl Pts',(-15.8816541030699,39.7687583660923,
-12.8330400191265));
#144063=CARTESIAN_POINT('Ctrl Pts',(-7.95206837638299,39.4850938767571,
-18.8063409976389));
#144064=CARTESIAN_POINT('Ctrl Pts',(1.85739050078578,39.2014293874221,-20.3338130636791));
#144065=CARTESIAN_POINT('Ctrl Pts',(11.22776128586,38.9177648980869,-17.0543610168275));
#144066=CARTESIAN_POINT('Ctrl Pts',(17.9438833918827,38.6341004087517,-9.74324904716811));
#144067=CARTESIAN_POINT('Ctrl Pts',(20.418062017967,38.3504359194166,-0.128827873771525));
#144068=CARTESIAN_POINT('Ctrl Pts',(18.0654000330317,38.0667714300815,9.51604827748511));
#144069=CARTESIAN_POINT('Ctrl Pts',(11.4420679715514,37.7831069407463,16.911325604874));
#144070=CARTESIAN_POINT('Ctrl Pts',(2.11382501437564,37.4994424514112,20.3087566590058));
#144071=CARTESIAN_POINT('Ctrl Pts',(-7.7141272819496,37.215777962076,18.9051869420536));
#144072=CARTESIAN_POINT('Ctrl Pts',(-15.7184558418048,36.9321134727409,
13.0324210900526));
#144073=CARTESIAN_POINT('Ctrl Pts',(-20.0069331376461,36.6484489834057,
4.07878401019037));
#144074=CARTESIAN_POINT('Ctrl Pts',(-19.5657609629451,36.3647844940706,
-5.83907971461386));
#144075=CARTESIAN_POINT('Ctrl Pts',(-14.4992324850331,36.0811200047354,
-14.3765820052173));
#144076=CARTESIAN_POINT('Ctrl Pts',(-6.00507803595772,35.7974555154003,
-19.515452573347));
#144077=CARTESIAN_POINT('Ctrl Pts',(3.90868046309055,35.5137910260651,-20.0408602135774));
#144078=CARTESIAN_POINT('Ctrl Pts',(12.8984239649587,35.23012653673,-15.8285972830403));
#144079=CARTESIAN_POINT('Ctrl Pts',(18.8389749994973,34.9464620473948,-7.87444694762198));
#144080=CARTESIAN_POINT('Ctrl Pts',(20.3259789448351,34.6627975580598,1.94122943178962));
#144081=CARTESIAN_POINT('Ctrl Pts',(17.0079176999362,34.3791330687245,11.2979928942992));
#144082=CARTESIAN_POINT('Ctrl Pts',(9.66916195122188,34.0954685793894,17.9839153577354));
#144083=CARTESIAN_POINT('Ctrl Pts',(0.0446387187243297,33.8118040900542,
20.4184099158022));
#144084=CARTESIAN_POINT('Ctrl Pts',(-9.59049187580613,33.5281396007191,
18.026023134332));
#144085=CARTESIAN_POINT('Ctrl Pts',(-16.9583161239834,33.244475111384,11.3721923239707));
#144086=CARTESIAN_POINT('Ctrl Pts',(-20.3174026259039,32.9608106220488,
2.03013391545447));
#144087=CARTESIAN_POINT('Ctrl Pts',(-18.8730118246912,32.6771461327137,
-7.79217748683771));
#144088=CARTESIAN_POINT('Ctrl Pts',(-12.9678962068931,32.3934816433785,
-15.7717553590965));
#144089=CARTESIAN_POINT('Ctrl Pts',(-3.9953961133503,32.1098171540434,-20.0242526358475));
#144090=CARTESIAN_POINT('Ctrl Pts',(2.6131573529861,31.9207074944866,-19.7009253634569));
#144091=CARTESIAN_POINT('Ctrl Pts',(5.68601985479465,31.8261526647082,-18.7700623278891));
#144092=CARTESIAN_POINT('Ctrl Pts',(2.35124930762562,55.6493765691575,19.4657990442313));
#144093=CARTESIAN_POINT('Ctrl Pts',(-0.835506991249996,55.5548217393791,
19.8507233170175));
#144094=CARTESIAN_POINT('Ctrl Pts',(-7.39859942014385,55.3657120798223,
19.025705568943));
#144095=CARTESIAN_POINT('Ctrl Pts',(-15.4976584671414,55.0820475904872,
13.2860807705753));
#144096=CARTESIAN_POINT('Ctrl Pts',(-19.931567470506,54.798383101152,4.40727512992858));
#144097=CARTESIAN_POINT('Ctrl Pts',(-19.654377781028,54.5147186118169,-5.51421105245834));
#144098=CARTESIAN_POINT('Ctrl Pts',(-14.7305154059527,54.2310541224818,
-14.13173668801));
#144099=CARTESIAN_POINT('Ctrl Pts',(-6.32453584432243,53.9473896331466,
-19.4087120573774));
#144100=CARTESIAN_POINT('Ctrl Pts',(3.57665991872979,53.6637251438114,-20.0973573976911));
#144101=CARTESIAN_POINT('Ctrl Pts',(12.6322848940153,53.3800606544763,-16.035027226387));
#144102=CARTESIAN_POINT('Ctrl Pts',(18.7016544212876,53.0963961651411,-8.18198288890569));
#144103=CARTESIAN_POINT('Ctrl Pts',(20.3499312714717,52.812731675806,1.60527381176133));
#144104=CARTESIAN_POINT('Ctrl Pts',(17.1874795446057,52.5290671864708,11.0130493154504));
#144105=CARTESIAN_POINT('Ctrl Pts',(9.96189564787046,52.2454026971357,17.8173309606632));
#144106=CARTESIAN_POINT('Ctrl Pts',(0.381315860574426,51.9617382078005,
20.4095877950678));
#144107=CARTESIAN_POINT('Ctrl Pts',(-9.2894079426524,51.6780737184654,18.1770065224941));
#144108=CARTESIAN_POINT('Ctrl Pts',(-16.7641104433357,51.3944092291302,
11.6473717442906));
#144109=CARTESIAN_POINT('Ctrl Pts',(-20.2757685978221,51.1107447397951,
2.36429195032073));
#144110=CARTESIAN_POINT('Ctrl Pts',(-18.9942242871754,50.82708025046,-7.47770760310978));
#144111=CARTESIAN_POINT('Ctrl Pts',(-13.2224354029684,50.5434157611248,
-15.5519731938906));
#144112=CARTESIAN_POINT('Ctrl Pts',(-4.32485580473984,50.2597512717897,
-19.9497441085165));
#144113=CARTESIAN_POINT('Ctrl Pts',(5.59512197058706,49.9760867824545,-19.6313850263099));
#144114=CARTESIAN_POINT('Ctrl Pts',(14.1924099725245,49.6924222931194,-14.6721561824483));
#144115=CARTESIAN_POINT('Ctrl Pts',(19.4346047823551,49.4087578037842,-6.24442189617403));
#144116=CARTESIAN_POINT('Ctrl Pts',(20.0824487918151,49.1250933144491,3.6594970153683));
#144117=CARTESIAN_POINT('Ctrl Pts',(15.982791333736,48.8414288251139,12.6983089051138));
#144118=CARTESIAN_POINT('Ctrl Pts',(8.10479359061236,48.5577643357788,18.7352338850867));
#144119=CARTESIAN_POINT('Ctrl Pts',(-1.68918162428767,48.2740998464436,
20.3431397112644));
#144120=CARTESIAN_POINT('Ctrl Pts',(-11.0838334138411,47.9904353571085,
17.1419166001694));
#144121=CARTESIAN_POINT('Ctrl Pts',(-17.8582611493331,47.7067708677733,
9.88833538038999));
#144122=CARTESIAN_POINT('Ctrl Pts',(-20.4109865476274,47.4231063784382,
0.297146471004289));
#144123=CARTESIAN_POINT('Ctrl Pts',(-18.1385439807228,47.1394418891031,
-9.3642880205726));
#144124=CARTESIAN_POINT('Ctrl Pts',(-11.5781400677432,46.8557773997679,
-16.8119998942556));
#144125=CARTESIAN_POINT('Ctrl Pts',(-2.28065774744712,46.5721129104328,
-20.2853461422722));
#144126=CARTESIAN_POINT('Ctrl Pts',(7.55597326499801,46.2884484210976,-18.9632258830455));
#144127=CARTESIAN_POINT('Ctrl Pts',(15.6063682197591,46.0047839317625,-13.1581890418883));
#144128=CARTESIAN_POINT('Ctrl Pts',(19.967409511406,45.7211194424273,-4.24254938410727));
#144129=CARTESIAN_POINT('Ctrl Pts',(19.6081446827251,45.4374549530922,5.67603118156409));
#144130=CARTESIAN_POINT('Ctrl Pts',(14.6135041283519,45.153790463757,14.2527949877705));
#144131=CARTESIAN_POINT('Ctrl Pts',(6.16422350476539,44.8701259744219,19.4601905554922));
#144132=CARTESIAN_POINT('Ctrl Pts',(-3.74228280049948,44.5864614850867,
20.0671868310897));
#144133=CARTESIAN_POINT('Ctrl Pts',(-12.7641114816037,44.3027969957516,
15.9302895754586));
#144134=CARTESIAN_POINT('Ctrl Pts',(-18.7684974887977,44.0191325064164,
8.02746347769743));
#144135=CARTESIAN_POINT('Ctrl Pts',(-20.3360008089754,43.7354680170813,
-1.77305921224488));
#144136=CARTESIAN_POINT('Ctrl Pts',(-17.0960628320355,43.4518035277461,
-11.1544297709865));
#144137=CARTESIAN_POINT('Ctrl Pts',(-9.81460660138991,43.168139038411,-17.8988872596239));
#144138=CARTESIAN_POINT('Ctrl Pts',(-0.212972203281932,42.8844745490758,
-20.4120383772274));
#144139=CARTESIAN_POINT('Ctrl Pts',(9.43900893580097,42.6008100597407,-18.0997728765485));
#144140=CARTESIAN_POINT('Ctrl Pts',(16.8596033932998,42.3171455704055,-11.5087115392387));
#144141=CARTESIAN_POINT('Ctrl Pts',(20.2945787328941,42.0334810810704,-2.19698473529835));
#144142=CARTESIAN_POINT('Ctrl Pts',(18.9319049759631,41.7498165917352,7.6341104166678));
#144143=CARTESIAN_POINT('Ctrl Pts',(13.093718916024,41.4661521024001,15.6604978471609));
#144144=CARTESIAN_POINT('Ctrl Pts',(4.16017081115633,41.1824876130649,19.9847353421248));
#144145=CARTESIAN_POINT('Ctrl Pts',(-5.75684386358899,40.8988231237298,
19.5845708812588));
#144146=CARTESIAN_POINT('Ctrl Pts',(-14.3129376182929,40.6151586343947,
14.5546035537758));
#144147=CARTESIAN_POINT('Ctrl Pts',(-19.4854453849984,40.3314941450595,
6.08392028392046));
#144148=CARTESIAN_POINT('Ctrl Pts',(-20.0515836045816,40.0478296557244,
-3.8250049439355));
#144149=CARTESIAN_POINT('Ctrl Pts',(-15.8775169039115,39.7641651663892,
-12.8296969893626));
#144150=CARTESIAN_POINT('Ctrl Pts',(-7.94999684841872,39.480500677054,-18.8014419123395));
#144151=CARTESIAN_POINT('Ctrl Pts',(1.85690664725484,39.196836187719,-20.3285160691879));
#144152=CARTESIAN_POINT('Ctrl Pts',(11.2248364340628,38.9131716983838,-17.049918325431));
#144153=CARTESIAN_POINT('Ctrl Pts',(17.9392089783248,38.6295072090486,-9.7407109134512));
#144154=CARTESIAN_POINT('Ctrl Pts',(20.4127430764725,38.3458427197135,-0.128794313881315));
#144155=CARTESIAN_POINT('Ctrl Pts',(18.0606939641738,38.0621782303784,9.51356932997351));
#144156=CARTESIAN_POINT('Ctrl Pts',(11.4390872924781,37.7785137410432,16.9069201744562));
#144157=CARTESIAN_POINT('Ctrl Pts',(2.11327435920404,37.4948492517081,20.3034661917541));
#144158=CARTESIAN_POINT('Ctrl Pts',(-7.712117738077,37.2111847623729,18.9002621072068));
#144159=CARTESIAN_POINT('Ctrl Pts',(-15.7143611560578,36.9275202730378,
13.0290261211706));
#144160=CARTESIAN_POINT('Ctrl Pts',(-20.0017212960097,36.6438557837026,
4.07772147968539));
#144161=CARTESIAN_POINT('Ctrl Pts',(-19.5606640472892,36.3601912943675,
-5.83755862393387));
#144162=CARTESIAN_POINT('Ctrl Pts',(-14.4954554093735,36.0765268050323,
-14.3728368800639));
#144163=CARTESIAN_POINT('Ctrl Pts',(-6.00351370203,35.7928623156972,-19.5103687631306));
#144164=CARTESIAN_POINT('Ctrl Pts',(3.90766224405295,35.509197826362,-20.0356395340032));
#144165=CARTESIAN_POINT('Ctrl Pts',(12.8950639041948,35.2255333370269,-15.8244739049234));
#144166=CARTESIAN_POINT('Ctrl Pts',(18.8340674097279,34.9418688476917,-7.87239564088401));
#144167=CARTESIAN_POINT('Ctrl Pts',(20.3206839976264,34.6582043583567,1.94072373947375));
#144168=CARTESIAN_POINT('Ctrl Pts',(17.0034870942015,34.3745398690214,11.2950497442436));
#144169=CARTESIAN_POINT('Ctrl Pts',(9.6666431430233,34.0908753796863,17.9792305213538));
#144170=CARTESIAN_POINT('Ctrl Pts',(0.04462703908561,33.8072108903511,20.4130908725788));
#144171=CARTESIAN_POINT('Ctrl Pts',(-9.58799343370113,33.523546401016,18.0213273453319));
#144172=CARTESIAN_POINT('Ctrl Pts',(-16.9538986553845,33.2398819116809,
11.3692298036064));
#144173=CARTESIAN_POINT('Ctrl Pts',(-20.3121095021403,32.9562174223457,
2.0296051496491));
#144174=CARTESIAN_POINT('Ctrl Pts',(-18.8680961779298,32.6725529330106,
-7.79014778567214));
#144175=CARTESIAN_POINT('Ctrl Pts',(-12.9645164222377,32.3888884436754,
-15.7676464364197));
#144176=CARTESIAN_POINT('Ctrl Pts',(-3.99435877261951,32.1052239543403,
-20.0190370340698));
#144177=CARTESIAN_POINT('Ctrl Pts',(2.61248231763726,31.9161142947835,-19.6957920450345));
#144178=CARTESIAN_POINT('Ctrl Pts',(5.684538784512,31.8215594650051,-18.7651731818384));
#144179=CARTESIAN_POINT('Ctrl Pts',(2.32499489361428,55.4525251533119,19.2484409165708));
#144180=CARTESIAN_POINT('Ctrl Pts',(-0.825927285719014,55.3579703235335,
19.6290368312674));
#144181=CARTESIAN_POINT('Ctrl Pts',(-7.31612921601654,55.1688606639768,
18.813246372444));
#144182=CARTESIAN_POINT('Ctrl Pts',(-15.3245207063658,54.8851961746416,
13.1377086815575));
#144183=CARTESIAN_POINT('Ctrl Pts',(-19.7090215990246,54.6015316853065,
4.35805929734841));
#144184=CARTESIAN_POINT('Ctrl Pts',(-19.4348742990482,54.3178671959714,
-5.45263306650719));
#144185=CARTESIAN_POINT('Ctrl Pts',(-14.5660246419556,54.0342027066362,
-13.9739234002933));
#144186=CARTESIAN_POINT('Ctrl Pts',(-6.25390357157437,53.750538217301,-19.1919698858997));
#144187=CARTESIAN_POINT('Ctrl Pts',(3.53671614488966,53.4668737279659,-19.8729246705337));
#144188=CARTESIAN_POINT('Ctrl Pts',(12.491217870594,53.1832092386308,-15.8559597752955));
#144189=CARTESIAN_POINT('Ctrl Pts',(18.492807411069,52.8995447492956,-8.0906124455394));
#144190=CARTESIAN_POINT('Ctrl Pts',(20.1226783565312,52.6158802599605,1.58734727266439));
#144191=CARTESIAN_POINT('Ctrl Pts',(16.9955421586899,52.3322157706253,10.8900636139818));
#144192=CARTESIAN_POINT('Ctrl Pts',(9.85064853032163,52.0485512812902,17.6183599930405));
#144193=CARTESIAN_POINT('Ctrl Pts',(0.37705756702019,51.764886791955,20.1816683969376));
#144194=CARTESIAN_POINT('Ctrl Pts',(-9.18567058791066,51.4812223026199,
17.9740189624988));
#144195=CARTESIAN_POINT('Ctrl Pts',(-16.5769010866546,51.1975578132847,
11.5173023870012));
#144196=CARTESIAN_POINT('Ctrl Pts',(-20.0493435889592,50.9138933239496,
2.33788926101594));
#144197=CARTESIAN_POINT('Ctrl Pts',(-18.782110637875,50.6302288346144,-7.39420201515054));
#144198=CARTESIAN_POINT('Ctrl Pts',(-13.0747768813237,50.3465643452793,
-15.3783000934356));
#144199=CARTESIAN_POINT('Ctrl Pts',(-4.27655896815896,50.0628998559441,
-19.7269599080372));
#144200=CARTESIAN_POINT('Ctrl Pts',(5.53263972709995,49.779235366609,-19.4121560280371));
#144201=CARTESIAN_POINT('Ctrl Pts',(14.0339194829231,49.4955708772738,-14.5083082370103));
#144202=CARTESIAN_POINT('Ctrl Pts',(19.2175732824715,49.2119063879387,-6.17468874411822));
#144203=CARTESIAN_POINT('Ctrl Pts',(19.8581826421499,48.9282418986035,3.61863042017902));
#144204=CARTESIAN_POINT('Ctrl Pts',(15.8043071702995,48.6445774092684,12.5565034472994));
#144205=CARTESIAN_POINT('Ctrl Pts',(8.01428516352118,48.3609129199332,18.5260124495264));
#144206=CARTESIAN_POINT('Ctrl Pts',(-1.67031807517956,48.0772484305981,
20.1159623554698));
#144207=CARTESIAN_POINT('Ctrl Pts',(-10.9600572414944,47.7935839412629,
16.9504881706475));
#144208=CARTESIAN_POINT('Ctrl Pts',(-17.6588331060421,47.5099194519278,
9.77790965865729));
#144209=CARTESIAN_POINT('Ctrl Pts',(-20.18305152782,47.2262549625926,0.293828155811846));
#144210=CARTESIAN_POINT('Ctrl Pts',(-17.9359859430751,46.9425904732575,
-9.25971447776634));
#144211=CARTESIAN_POINT('Ctrl Pts',(-11.4488438389931,46.6589259839223,
-16.6242557340227));
#144212=CARTESIAN_POINT('Ctrl Pts',(-2.2551890241383,46.3752614945872,-20.0588141829296));
#144213=CARTESIAN_POINT('Ctrl Pts',(7.47159366326693,46.0915970052521,-18.7514583990392));
#144214=CARTESIAN_POINT('Ctrl Pts',(15.4320876752591,45.8079325159169,-13.0112479779224));
#144215=CARTESIAN_POINT('Ctrl Pts',(19.7444280366068,45.5242680265818,-4.19517168506042));
#144216=CARTESIAN_POINT('Ctrl Pts',(19.3891752156577,45.2406035372466,5.61264540269537));
#144217=CARTESIAN_POINT('Ctrl Pts',(14.4503111663073,44.9569390479115,14.0936301624802));
#144218=CARTESIAN_POINT('Ctrl Pts',(6.09538594988381,44.6732745585763,19.2428733322712));
#144219=CARTESIAN_POINT('Ctrl Pts',(-3.70049171400454,44.3896100692412,
19.8430911159138));
#144220=CARTESIAN_POINT('Ctrl Pts',(-12.6215711885806,44.105945579906,15.7523917133707));
#144221=CARTESIAN_POINT('Ctrl Pts',(-18.5589045895573,43.8222810905709,
7.93781861694916));
#144222=CARTESIAN_POINT('Ctrl Pts',(-20.1089031752381,43.5386166012357,
-1.75325897937906));
#144223=CARTESIAN_POINT('Ctrl Pts',(-16.9051464639723,43.2549521119006,
-11.02986522998));
#144224=CARTESIAN_POINT('Ctrl Pts',(-9.70500422891889,42.9712876225654,
-17.6990055335474));
#144225=CARTESIAN_POINT('Ctrl Pts',(-0.210593884955166,42.6876231332303,
-20.1840916113531));
#144226=CARTESIAN_POINT('Ctrl Pts',(9.33360096427893,42.4039586438951,-17.8976478063316));
#144227=CARTESIAN_POINT('Ctrl Pts',(16.6713276318887,42.12029415456,-11.3801906376871));
#144228=CARTESIAN_POINT('Ctrl Pts',(20.0679436707092,41.8366296652248,-2.17245041119846));
#144229=CARTESIAN_POINT('Ctrl Pts',(18.7204872610169,41.5529651758897,7.54885823618261));
#144230=CARTESIAN_POINT('Ctrl Pts',(12.9474978074302,41.2693006865546,15.4856128224382));
#144231=CARTESIAN_POINT('Ctrl Pts',(4.11371305596487,40.9856361972194,19.7615603850772));
#144232=CARTESIAN_POINT('Ctrl Pts',(-5.69255562759324,40.7019717078843,
19.3658646692227));
#144233=CARTESIAN_POINT('Ctrl Pts',(-14.1531011639442,40.4183072185491,
14.3920683504143));
#144234=CARTESIAN_POINT('Ctrl Pts',(-19.2678461342498,40.134642729214,6.01597949687477));
#144235=CARTESIAN_POINT('Ctrl Pts',(-19.8276621348665,39.8509782398788,
-3.78229007684054));
#144236=CARTESIAN_POINT('Ctrl Pts',(-15.7002083685513,39.5673137505437,
-12.686424285195));
#144237=CARTESIAN_POINT('Ctrl Pts',(-7.8612170785216,39.2836492612085,-18.5914811137912));
#144238=CARTESIAN_POINT('Ctrl Pts',(1.83617006735736,38.9999847718734,-20.1015020195678));
#144239=CARTESIAN_POINT('Ctrl Pts',(11.0994856427547,38.7163202825382,-16.859517265584));
#144240=CARTESIAN_POINT('Ctrl Pts',(17.7388769687032,38.4326557932031,-9.63193375415516));
#144241=CARTESIAN_POINT('Ctrl Pts',(20.1847884409948,38.148991303868,-0.12735603287229));
#144242=CARTESIAN_POINT('Ctrl Pts',(17.8590052988363,37.8653268145328,9.4073287223333));
#144243=CARTESIAN_POINT('Ctrl Pts',(11.3113439036215,37.5816623251977,16.7181160136924));
#144244=CARTESIAN_POINT('Ctrl Pts',(2.08967485184964,37.2979978358625,20.0767318809684));
#144245=CARTESIAN_POINT('Ctrl Pts',(-7.62599442925154,37.0143333465273,
18.6891977566313));
#144246=CARTESIAN_POINT('Ctrl Pts',(-15.5388746240397,36.7306688571922,
12.8835274547979));
#144247=CARTESIAN_POINT('Ctrl Pts',(-19.7783566544479,36.447004367857,4.03218445804355));
#144248=CARTESIAN_POINT('Ctrl Pts',(-19.3422248048934,36.163339878522,-5.77236902336261));
#144249=CARTESIAN_POINT('Ctrl Pts',(-14.3335807382467,35.8796753891867,
-14.2123315163459));
#144250=CARTESIAN_POINT('Ctrl Pts',(-5.93647081941352,35.5960108998517,
-19.2924911824296));
#144251=CARTESIAN_POINT('Ctrl Pts',(3.86402428529894,35.3123464105164,-19.8118961236782));
#144252=CARTESIAN_POINT('Ctrl Pts',(12.7510613000282,35.0286819211814,-15.6477576999141));
#144253=CARTESIAN_POINT('Ctrl Pts',(18.6237421338962,34.7450174318461,-7.78448249497116));
#144254=CARTESIAN_POINT('Ctrl Pts',(20.093757688683,34.4613529425111,1.91905121165081));
#144255=CARTESIAN_POINT('Ctrl Pts',(16.813603991288,34.1776884531758,11.1689147418606));
#144256=CARTESIAN_POINT('Ctrl Pts',(9.55869422022682,33.8940239638408,17.778451819285));
#144257=CARTESIAN_POINT('Ctrl Pts',(0.0441264831404723,33.6103594745056,
20.1851318772931));
#144258=CARTESIAN_POINT('Ctrl Pts',(-9.48091734348675,33.3266949851705,
17.8200792453289));
#144259=CARTESIAN_POINT('Ctrl Pts',(-16.7645785725748,33.0430304958353,
11.2422646451366));
#144260=CARTESIAN_POINT('Ctrl Pts',(-20.0852613408449,32.7593660065002,
2.0069437579902));
#144261=CARTESIAN_POINT('Ctrl Pts',(-18.6574256024406,32.475701517165,-7.70316059286179));
#144262=CARTESIAN_POINT('Ctrl Pts',(-12.8196685084334,32.1920370278299,
-15.5915497502714));
#144263=CARTESIAN_POINT('Ctrl Pts',(-3.94990131272888,31.9083725384947,
-19.7955112435984));
#144264=CARTESIAN_POINT('Ctrl Pts',(2.58355223125832,31.7192628789379,-19.4757926840709));
#144265=CARTESIAN_POINT('Ctrl Pts',(5.62106434382722,31.6247080491596,-18.5556383510944));
#144266=CARTESIAN_POINT('Ctrl Pts',(2.29623240287978,54.9887272875339,19.0103186286308));
#144267=CARTESIAN_POINT('Ctrl Pts',(-0.815983788566323,54.8941724577555,
19.3862392958837));
#144268=CARTESIAN_POINT('Ctrl Pts',(-7.22546411714879,54.7050627981988,
18.5805245364269));
#144269=CARTESIAN_POINT('Ctrl Pts',(-15.1350380983662,54.4213983088636,
12.9752015336346));
#144270=CARTESIAN_POINT('Ctrl Pts',(-19.4651871309031,54.1377338195285,
4.30414963445148));
#144271=CARTESIAN_POINT('Ctrl Pts',(-19.1944890608874,53.8540693301933,
-5.38518456035737));
#144272=CARTESIAN_POINT('Ctrl Pts',(-14.3858367459639,53.5704048408582,
-13.8010697766533));
#144273=CARTESIAN_POINT('Ctrl Pts',(-6.17654920598262,53.286740351523,-18.9545697240664));
#144274=CARTESIAN_POINT('Ctrl Pts',(3.4929702879451,53.0030758621879,-19.6271015565293));
#144275=CARTESIAN_POINT('Ctrl Pts',(12.3367033313028,52.7194113728527,-15.6598253868265));
#144276=CARTESIAN_POINT('Ctrl Pts',(18.26405653133,52.4357468835176,-7.99053357547642));
#144277=CARTESIAN_POINT('Ctrl Pts',(19.8737654420741,52.1520823941824,1.56771218797512));
#144278=CARTESIAN_POINT('Ctrl Pts',(16.7853116203566,51.8684179048472,10.7553561877176));
#144279=CARTESIAN_POINT('Ctrl Pts',(9.7287983418804,51.5847534155121,17.4004251975624));
#144280=CARTESIAN_POINT('Ctrl Pts',(0.372393496635935,51.301088926177,19.9320260995471));
#144281=CARTESIAN_POINT('Ctrl Pts',(-9.07204611197383,51.0174244368418,
17.7516847503357));
#144282=CARTESIAN_POINT('Ctrl Pts',(-16.3718488697615,50.7337599475067,
11.3748361765261));
#144283=CARTESIAN_POINT('Ctrl Pts',(-19.8013381235903,50.4500954581715,
2.30897014357578));
#144284=CARTESIAN_POINT('Ctrl Pts',(-18.5497805262892,50.1664309688364,
-7.30273754707229));
#144285=CARTESIAN_POINT('Ctrl Pts',(-12.9130450944124,49.8827664795012,
-15.1880742871875));
#144286=CARTESIAN_POINT('Ctrl Pts',(-4.22365898036825,49.5991019901661,
-19.4829422448911));
#144287=CARTESIAN_POINT('Ctrl Pts',(5.46420232823439,49.3154375008309,-19.1720324117574));
#144288=CARTESIAN_POINT('Ctrl Pts',(13.8603233358139,49.0317730114958,-14.3288440170322));
#144289=CARTESIAN_POINT('Ctrl Pts',(18.979856607036,48.7481085221606,-6.0983093564561));
#144290=CARTESIAN_POINT('Ctrl Pts',(19.6125417859329,48.4644440328255,3.57386884803818));
#144291=CARTESIAN_POINT('Ctrl Pts',(15.6088117608643,48.1807795434903,12.4011825745913));
#144292=CARTESIAN_POINT('Ctrl Pts',(7.91515041865896,47.8971150541552,18.2968502123193));
#144293=CARTESIAN_POINT('Ctrl Pts',(-1.64965664963515,47.6134505648201,
19.8671328272861));
#144294=CARTESIAN_POINT('Ctrl Pts',(-10.8244840173986,47.3297860754849,
16.7408147829438));
#144295=CARTESIAN_POINT('Ctrl Pts',(-17.440397664954,47.0461215861498,9.65695931067027));
#144296=CARTESIAN_POINT('Ctrl Pts',(-19.9333921230027,46.7624570968146,
0.290193573479362));
#144297=CARTESIAN_POINT('Ctrl Pts',(-17.7141221892633,46.4787926074795,
-9.14517407726722));
#144298=CARTESIAN_POINT('Ctrl Pts',(-11.3072244443864,46.1951281181443,
-16.4186177616698));
#144299=CARTESIAN_POINT('Ctrl Pts',(-2.22729288817802,45.9114636288091,
-19.8106915636451));
#144300=CARTESIAN_POINT('Ctrl Pts',(7.3791718793543,45.6277991394741,-18.519507450646));
#144301=CARTESIAN_POINT('Ctrl Pts',(15.2411965298458,45.3441346501388,-12.8503020267311));
#144302=CARTESIAN_POINT('Ctrl Pts',(19.5001942969629,45.0604701608038,-4.14327843866249));
#144303=CARTESIAN_POINT('Ctrl Pts',(19.149335866412,44.7768056714686,5.54321835353227));
#144304=CARTESIAN_POINT('Ctrl Pts',(14.2715643558846,44.4931411821334,13.919295408728));
#144305=CARTESIAN_POINT('Ctrl Pts',(6.01998751836924,44.2094766927983,19.0048437014954));
#144306=CARTESIAN_POINT('Ctrl Pts',(-3.65471753770749,43.9258122034632,
19.5976369381404));
#144307=CARTESIAN_POINT('Ctrl Pts',(-12.4654454438462,43.642147714128,15.5575384854444));
#144308=CARTESIAN_POINT('Ctrl Pts',(-18.3293354846332,43.3584832247928,
7.8396297445323));
#144309=CARTESIAN_POINT('Ctrl Pts',(-19.860160967385,43.0748187354577,-1.73157159515585));
#144310=CARTESIAN_POINT('Ctrl Pts',(-16.6960339420766,42.7911542461225,
-10.8934284981642));
#144311=CARTESIAN_POINT('Ctrl Pts',(-9.58495570324397,42.5074897567875,
-17.4800731693675));
#144312=CARTESIAN_POINT('Ctrl Pts',(-0.207988890170126,42.2238252674523,
-19.9344193409579));
#144313=CARTESIAN_POINT('Ctrl Pts',(9.21814660603553,41.9401607781171,-17.6762582858823));
#144314=CARTESIAN_POINT('Ctrl Pts',(16.4651073916866,41.656496288782,-11.2394204663684));
#144315=CARTESIAN_POINT('Ctrl Pts',(19.8197081218965,41.3728317994468,-2.14557773161848));
#144316=CARTESIAN_POINT('Ctrl Pts',(18.4889194180165,41.0891673101117,7.4554807084241));
#144317=CARTESIAN_POINT('Ctrl Pts',(12.7873404302362,40.8055028207765,15.2940595840619));
#144318=CARTESIAN_POINT('Ctrl Pts',(4.06282743286065,40.5218383314414,19.5171147224783));
#144319=CARTESIAN_POINT('Ctrl Pts',(-5.62214010851725,40.2381738421062,
19.1263136657279));
#144320=CARTESIAN_POINT('Ctrl Pts',(-13.9780307684675,39.9545093527711,
14.2140419893612));
#144321=CARTESIAN_POINT('Ctrl Pts',(-19.0295075960294,39.670844863436,5.9415633037382));
#144322=CARTESIAN_POINT('Ctrl Pts',(-19.5823988098096,39.3871803741007,
-3.73550407482647));
#144323=CARTESIAN_POINT('Ctrl Pts',(-15.5060006358226,39.1035158847657,
-12.5294963235376));
#144324=CARTESIAN_POINT('Ctrl Pts',(-7.7639757483737,38.8198513954304,-18.3615090452395));
#144325=CARTESIAN_POINT('Ctrl Pts',(1.81345709327477,38.5361869060954,-19.852851362199));
#144326=CARTESIAN_POINT('Ctrl Pts',(10.962187723492,38.2525224167602,-16.6509691656962));
#144327=CARTESIAN_POINT('Ctrl Pts',(17.5194514046147,37.9688579274251,-9.51278909236338));
#144328=CARTESIAN_POINT('Ctrl Pts',(19.935107551027,37.6851934380899,-0.125780669925069));
#144329=CARTESIAN_POINT('Ctrl Pts',(17.6380937766636,37.4015289487548,9.29096236976086));
#144330=CARTESIAN_POINT('Ctrl Pts',(11.1714253496994,37.1178644594196,16.5113170126989));
#144331=CARTESIAN_POINT('Ctrl Pts',(2.06382608535784,36.8341999700845,19.8283876240797));
#144332=CARTESIAN_POINT('Ctrl Pts',(-7.53166274505675,36.5505354807493,
18.4580169572718));
#144333=CARTESIAN_POINT('Ctrl Pts',(-15.3466625514509,36.2668709914142,
12.7241613749335));
#144334=CARTESIAN_POINT('Ctrl Pts',(-19.5337032236605,35.983206502079,3.98230732426164));
#144335=CARTESIAN_POINT('Ctrl Pts',(-19.1029662256092,35.6995420127439,
-5.70096623318445));
#144336=CARTESIAN_POINT('Ctrl Pts',(-14.1562778449197,35.4158775234087,
-14.0365284538077));
#144337=CARTESIAN_POINT('Ctrl Pts',(-5.86303814848935,35.1322130340736,
-19.0538477951946));
#144338=CARTESIAN_POINT('Ctrl Pts',(3.81622728966013,34.8485485447384,-19.5668278119631));
#144339=CARTESIAN_POINT('Ctrl Pts',(12.5933337176237,34.5648840554033,-15.4541987857508));
#144340=CARTESIAN_POINT('Ctrl Pts',(18.3933711571661,34.2812195660681,-7.68819031969704));
#144341=CARTESIAN_POINT('Ctrl Pts',(19.8452025226348,33.9975550767331,1.89531295213031));
#144342=CARTESIAN_POINT('Ctrl Pts',(16.6056244330345,33.7138905873978,11.0307581330315));
#144343=CARTESIAN_POINT('Ctrl Pts',(9.44045430743507,33.4302260980627,17.5585364623509));
#144344=CARTESIAN_POINT('Ctrl Pts',(0.0435830510866937,33.1465616087275,
19.9354472601053));
#144345=CARTESIAN_POINT('Ctrl Pts',(-9.36364550039437,32.8628971193925,
17.5996481914089));
#144346=CARTESIAN_POINT('Ctrl Pts',(-16.5571953167351,32.5792326300572,
11.1032026508149));
#144347=CARTESIAN_POINT('Ctrl Pts',(-19.8368305482356,32.2955681407222,
1.98211423944718));
#144348=CARTESIAN_POINT('Ctrl Pts',(-18.4265999691035,32.0119036513869,
-7.60786617228895));
#144349=CARTESIAN_POINT('Ctrl Pts',(-12.6611685974154,31.7282391620518,
-15.3987026344836));
#144350=CARTESIAN_POINT('Ctrl Pts',(-3.90087927873828,31.4445746727167,
-19.5506103385464));
#144351=CARTESIAN_POINT('Ctrl Pts',(2.55132695173345,31.2554650131599,-19.2349378570825));
#144352=CARTESIAN_POINT('Ctrl Pts',(5.55152620782898,31.1609101833815,-18.3260867174061));
#144353=CARTESIAN_POINT('Ctrl Pts',(2.30651117940881,54.2861781151759,19.095415771535));
#144354=CARTESIAN_POINT('Ctrl Pts',(-0.819544023557087,54.1916232853975,
19.4730080355294));
#144355=CARTESIAN_POINT('Ctrl Pts',(-7.25786099066229,54.0025136258408,
18.6636921445274));
#144356=CARTESIAN_POINT('Ctrl Pts',(-15.2027553932093,53.7188491365056,
13.0332767668349));
#144357=CARTESIAN_POINT('Ctrl Pts',(-19.5523252673849,53.4351846471705,
4.32341528536645));
#144358=CARTESIAN_POINT('Ctrl Pts',(-19.2803959783241,53.1515201578353,
-5.40928860470038));
#144359=CARTESIAN_POINT('Ctrl Pts',(-14.4502302294709,52.8678556685001,
-13.8628424617997));
#144360=CARTESIAN_POINT('Ctrl Pts',(-6.20419344545305,52.584191179165,-19.0394093823357));
#144361=CARTESIAN_POINT('Ctrl Pts',(3.50860379932289,52.3005266898299,-19.7149513312436));
#144362=CARTESIAN_POINT('Ctrl Pts',(12.3919221404827,52.0168622004947,-15.7299179049459));
#144363=CARTESIAN_POINT('Ctrl Pts',(18.3458052169007,51.7331977111596,-8.02629874805898));
#144364=CARTESIAN_POINT('Ctrl Pts',(19.9627194082814,51.4495332218244,1.57472917578388));
#144365=CARTESIAN_POINT('Ctrl Pts',(16.8604416826627,51.1658687324893,10.8034965618895));
#144366=CARTESIAN_POINT('Ctrl Pts',(9.77234392496671,50.8822042431541,17.4783085254085));
#144367=CARTESIAN_POINT('Ctrl Pts',(0.374060295795806,50.598539753819,20.0212407328584));
#144368=CARTESIAN_POINT('Ctrl Pts',(-9.11265207573848,50.3148752644838,
17.8311402970578));
#144369=CARTESIAN_POINT('Ctrl Pts',(-16.4451283519559,50.0312107751487,
11.4257493064833));
#144370=CARTESIAN_POINT('Ctrl Pts',(-19.8899678026295,49.7475462858135,
2.31930496458734));
#144371=CARTESIAN_POINT('Ctrl Pts',(-18.6328083061265,49.4638817964784,
-7.33542419140319));
#144372=CARTESIAN_POINT('Ctrl Pts',(-12.9708431608012,49.1802173071432,
-15.2560552573004));
#144373=CARTESIAN_POINT('Ctrl Pts',(-4.24256384168543,48.8965528178081,
-19.5701468034783));
#144374=CARTESIAN_POINT('Ctrl Pts',(5.48865979200988,48.612888328473,-19.2578453553527));
#144375=CARTESIAN_POINT('Ctrl Pts',(13.9223613669416,48.3292238391378,-14.392979120547));
#144376=CARTESIAN_POINT('Ctrl Pts',(19.0648093825124,48.0455593498027,-6.125605047679));
#144377=CARTESIAN_POINT('Ctrl Pts',(19.700326424804,47.7618948604675,3.58986528489379));
#144378=CARTESIAN_POINT('Ctrl Pts',(15.6786759283413,47.4782303711324,12.4566895734256));
#144379=CARTESIAN_POINT('Ctrl Pts',(7.95057818874294,47.1945658817972,18.3787458893891));
#144380=CARTESIAN_POINT('Ctrl Pts',(-1.65704042042933,46.9109013924621,
19.9560570014168));
#144381=CARTESIAN_POINT('Ctrl Pts',(-10.8729338017748,46.6272369031269,
16.8157457325575));
#144382=CARTESIAN_POINT('Ctrl Pts',(-17.518459908376,46.3435724137918,9.70018331983056));
#144383=CARTESIAN_POINT('Ctrl Pts',(-20.0226128700314,46.0599079244566,
0.291492463665673));
#144384=CARTESIAN_POINT('Ctrl Pts',(-17.7934096083299,45.7762434351215,
-9.18610736437879));
#144385=CARTESIAN_POINT('Ctrl Pts',(-11.3578349478834,45.4925789457863,
-16.4921065754567));
#144386=CARTESIAN_POINT('Ctrl Pts',(-2.23726212643448,45.2089144564512,
-19.89936310984));
#144387=CARTESIAN_POINT('Ctrl Pts',(7.41220063951033,44.9252499671161,-18.6023997290475));
#144388=CARTESIAN_POINT('Ctrl Pts',(15.3094152721255,44.6415854777809,-12.9078192590863));
#144389=CARTESIAN_POINT('Ctrl Pts',(19.5874760747776,44.3579209884458,-4.16182352096272));
#144390=CARTESIAN_POINT('Ctrl Pts',(19.2350472215369,44.0742564991106,5.56802948850576));
#144391=CARTESIAN_POINT('Ctrl Pts',(14.3354430788454,43.7905920097754,13.9815973956057));
#144392=CARTESIAN_POINT('Ctrl Pts',(6.04693264542922,43.5069275204403,19.0899083177805));
#144393=CARTESIAN_POINT('Ctrl Pts',(-3.67107584877064,43.2232630311051,
19.685354863761));
#144394=CARTESIAN_POINT('Ctrl Pts',(-12.5212400796854,42.93959854177,15.6271731566047));
#144395=CARTESIAN_POINT('Ctrl Pts',(-18.411376563963,42.6559340524348,7.87471948831073));
#144396=CARTESIAN_POINT('Ctrl Pts',(-19.9490539358611,42.3722695630997,
-1.73932201266128));
#144397=CARTESIAN_POINT('Ctrl Pts',(-16.770764455154,42.0886050737645,-10.9421868741751));
#144398=CARTESIAN_POINT('Ctrl Pts',(-9.62785742828906,41.8049405844294,
-17.5583129981261));
#144399=CARTESIAN_POINT('Ctrl Pts',(-0.208919836796794,41.5212760950943,
-20.0236446857564));
#144400=CARTESIAN_POINT('Ctrl Pts',(9.25940651410001,41.2376116057591,-17.7553762282377));
#144401=CARTESIAN_POINT('Ctrl Pts',(16.5388042904544,40.953947116424,-11.2897274830562));
#144402=CARTESIAN_POINT('Ctrl Pts',(19.9084200257014,40.6702826270888,-2.15518121740963));
#144403=CARTESIAN_POINT('Ctrl Pts',(18.5716747860965,40.3866181377537,7.48885102262636));
#144404=CARTESIAN_POINT('Ctrl Pts',(12.8445758500108,40.1029536484185,15.3625149384123));
#144405=CARTESIAN_POINT('Ctrl Pts',(4.08101242096352,39.8192891590834,19.6044722351703));
#144406=CARTESIAN_POINT('Ctrl Pts',(-5.64730449284705,39.5356246697482,
19.2119219747716));
#144407=CARTESIAN_POINT('Ctrl Pts',(-14.0405956515267,39.2519601804131,
14.2776632454304));
#144408=CARTESIAN_POINT('Ctrl Pts',(-19.1146826065254,38.968295691078,5.96815740840464));
#144409=CARTESIAN_POINT('Ctrl Pts',(-19.6700485304213,38.6846312017428,
-3.75222398190641));
#144410=CARTESIAN_POINT('Ctrl Pts',(-15.5754046264532,38.4009667124077,
-12.5855776475278));
#144411=CARTESIAN_POINT('Ctrl Pts',(-7.79872686910231,38.1173022230725,
-18.4436941316252));
#144412=CARTESIAN_POINT('Ctrl Pts',(1.82157402568654,37.8336377337374,-19.9417116132913));
#144413=CARTESIAN_POINT('Ctrl Pts',(11.0112538619422,37.5499732444022,-16.7254979713585));
#144414=CARTESIAN_POINT('Ctrl Pts',(17.5978674881561,37.2663087550671,-9.55536780369744));
#144415=CARTESIAN_POINT('Ctrl Pts',(20.0243359762019,36.9826442657319,-0.126343657163793));
#144416=CARTESIAN_POINT('Ctrl Pts',(17.7170408968388,36.6989797763968,9.33254819711234));
#144417=CARTESIAN_POINT('Ctrl Pts',(11.2214280239995,36.4153152870616,16.5852207431317));
#144418=CARTESIAN_POINT('Ctrl Pts',(2.0730636554624,36.1316507977265,19.917138376873));
#144419=CARTESIAN_POINT('Ctrl Pts',(-7.56537404599768,35.8479863083913,
18.5406340076227));
#144420=CARTESIAN_POINT('Ctrl Pts',(-15.4153533533233,35.5643218190562,
12.7811140088841));
#144421=CARTESIAN_POINT('Ctrl Pts',(-19.6211349863809,35.280657329721,4.00013190868774));
#144422=CARTESIAN_POINT('Ctrl Pts',(-19.1884700311734,34.9969928403859,
-5.72648343847778));
#144423=CARTESIAN_POINT('Ctrl Pts',(-14.219640555188,34.7133283510507,-14.0993551699416));
#144424=CARTESIAN_POINT('Ctrl Pts',(-5.88928077243528,34.4296638617156,
-19.1391317496443));
#144425=CARTESIAN_POINT('Ctrl Pts',(3.83330849634148,34.1459993723804,-19.6544078404778));
#144426=CARTESIAN_POINT('Ctrl Pts',(12.6497008000794,33.8623348830454,-15.5233709085905));
#144427=CARTESIAN_POINT('Ctrl Pts',(18.4756988050768,33.5786703937101,-7.72260224026285));
#144428=CARTESIAN_POINT('Ctrl Pts',(19.9340286405109,33.2950059043751,1.90379628903132));
#144429=CARTESIAN_POINT('Ctrl Pts',(16.6799500739787,33.0113414150398,11.0801311444916));
#144430=CARTESIAN_POINT('Ctrl Pts',(9.48270965901884,32.7276769257048,17.6371275766456));
#144431=CARTESIAN_POINT('Ctrl Pts',(0.0437773165171389,32.4440124363696,
20.0246770301167));
#144432=CARTESIAN_POINT('Ctrl Pts',(-9.40555504064084,32.1603479470344,
17.6784235811412));
#144433=CARTESIAN_POINT('Ctrl Pts',(-16.6313076075072,31.8766834576993,
11.1528992674491));
#144434=CARTESIAN_POINT('Ctrl Pts',(-19.9256126938554,31.5930189683641,
1.99098745962569));
#144435=CARTESIAN_POINT('Ctrl Pts',(-18.5090891610392,31.309354479029,-7.64192132385965));
#144436=CARTESIAN_POINT('Ctrl Pts',(-12.71781356794,31.0256899896938,-15.4676207891775));
#144437=CARTESIAN_POINT('Ctrl Pts',(-3.91839426586458,30.7420255003587,
-19.6381296717053));
#144438=CARTESIAN_POINT('Ctrl Pts',(2.56283670588982,30.5529158408019,-19.3210134924979));
#144439=CARTESIAN_POINT('Ctrl Pts',(5.57637687068598,30.4583610110235,-18.4081209878848));
#144440=CARTESIAN_POINT('Ctrl Pts',(2.33374636495171,53.9527937446315,19.3208936257936));
#144441=CARTESIAN_POINT('Ctrl Pts',(-0.829248422667396,53.8582389148531,
19.7029477756138));
#144442=CARTESIAN_POINT('Ctrl Pts',(-7.34354585410623,53.6691292552963,
18.8840738821721));
#144443=CARTESIAN_POINT('Ctrl Pts',(-15.3822785181642,53.3854647659611,
13.1871750649224));
#144444=CARTESIAN_POINT('Ctrl Pts',(-19.7831968630274,53.101800276626,4.37446637135565));
#144445=CARTESIAN_POINT('Ctrl Pts',(-19.5080623893974,52.8181357872909,
-5.47316184725222));
#144446=CARTESIAN_POINT('Ctrl Pts',(-14.6208587530193,52.5344712979557,
-14.0265360699875));
#144447=CARTESIAN_POINT('Ctrl Pts',(-6.27745355195996,52.2508068086206,
-19.2642282553663));
#144448=CARTESIAN_POINT('Ctrl Pts',(3.55003392220998,51.9671423192855,-19.9477470874941));
#144449=CARTESIAN_POINT('Ctrl Pts',(12.5382468409166,51.6834778299502,-15.9156580482648));
#144450=CARTESIAN_POINT('Ctrl Pts',(18.5624340365284,51.3998133406152,-8.12107393801096));
#144451=CARTESIAN_POINT('Ctrl Pts',(20.1984407894748,51.11614885128,1.59332370701814));
#144452=CARTESIAN_POINT('Ctrl Pts',(17.0595311629746,50.8324843619448,10.9310651261251));
#144453=CARTESIAN_POINT('Ctrl Pts',(9.88773654793256,50.5488198726097,17.6846938123581));
#144454=CARTESIAN_POINT('Ctrl Pts',(0.378477234066722,50.2651553832745,
20.2576531693827));
#144455=CARTESIAN_POINT('Ctrl Pts',(-9.220255013537,49.9814908939394,18.0416918499919));
#144456=CARTESIAN_POINT('Ctrl Pts',(-16.6393137622057,49.6978264046042,
11.5606654822436));
#144457=CARTESIAN_POINT('Ctrl Pts',(-20.1248301583836,49.4141619152691,
2.34669150600064));
#144458=CARTESIAN_POINT('Ctrl Pts',(-18.8528260196953,49.1304974259339,
-7.42204147604143));
#144459=CARTESIAN_POINT('Ctrl Pts',(-13.1240039304488,48.8468329365988,
-15.4361999968561));
#144460=CARTESIAN_POINT('Ctrl Pts',(-4.29266038004229,48.5631684472636,
-19.8012326864051));
#144461=CARTESIAN_POINT('Ctrl Pts',(5.55347033258617,48.2795039579286,-19.4852435574115));
#144462=CARTESIAN_POINT('Ctrl Pts',(14.0867577407393,47.9958394685933,-14.5629325869872));
#144463=CARTESIAN_POINT('Ctrl Pts',(19.2899282001191,47.7121749792582,-6.19793668959756));
#144464=CARTESIAN_POINT('Ctrl Pts',(19.9329494792741,47.4285104899231,3.63225470574316));
#144465=CARTESIAN_POINT('Ctrl Pts',(15.8638110071084,47.1448460005879,12.6037791756293));
#144466=CARTESIAN_POINT('Ctrl Pts',(8.04445926173514,46.8611815112528,18.5957636135555));
#144467=CARTESIAN_POINT('Ctrl Pts',(-1.67660688829753,46.5775170219176,
20.1916997433017));
#144468=CARTESIAN_POINT('Ctrl Pts',(-11.0013222871953,46.2938525325825,
17.0143074239265));
#144469=CARTESIAN_POINT('Ctrl Pts',(-17.7253193058069,46.0101880432473,
9.81472387231086));
#144470=CARTESIAN_POINT('Ctrl Pts',(-20.2590415090184,45.7265235539122,
0.29493443035139));
#144471=CARTESIAN_POINT('Ctrl Pts',(-18.003515634149,45.442859064577,-9.29457766622435));
#144472=CARTESIAN_POINT('Ctrl Pts',(-11.4919491854206,45.1591945752419,
-16.686846709373));
#144473=CARTESIAN_POINT('Ctrl Pts',(-2.26367989933175,44.8755300859068,
-20.1343364056486));
#144474=CARTESIAN_POINT('Ctrl Pts',(7.4997245066736,44.5918655965717,-18.8220583759174));
#144475=CARTESIAN_POINT('Ctrl Pts',(15.4901900910749,44.3082011072365,-13.0602358372585));
#144476=CARTESIAN_POINT('Ctrl Pts',(19.818766583145,44.0245366179013,-4.21096667111763));
#144477=CARTESIAN_POINT('Ctrl Pts',(19.4621762213813,43.7408721285662,5.63377723293615));
#144478=CARTESIAN_POINT('Ctrl Pts',(14.5047171550316,43.457207639231,14.1466932332251));
#144479=CARTESIAN_POINT('Ctrl Pts',(6.1183353172326,43.1735431498958,19.3153235056613));
#144480=CARTESIAN_POINT('Ctrl Pts',(-3.71442421055426,42.8898786605607,
19.9178011328182));
#144481=CARTESIAN_POINT('Ctrl Pts',(-12.6690918995096,42.6062141712256,
15.8117000864621));
#144482=CARTESIAN_POINT('Ctrl Pts',(-18.6287795937849,42.3225496818904,
7.96770481560604));
#144483=CARTESIAN_POINT('Ctrl Pts',(-20.1846139849791,42.0388851925553,
-1.75986006825288));
#144484=CARTESIAN_POINT('Ctrl Pts',(-16.968795003946,41.7552207032201,-11.0713931054995));
#144485=CARTESIAN_POINT('Ctrl Pts',(-9.74154395076786,41.4715562138849,
-17.7656429840776));
#144486=CARTESIAN_POINT('Ctrl Pts',(-0.211386779197954,41.1878917245499,
-20.2600855085073));
#144487=CARTESIAN_POINT('Ctrl Pts',(9.36874233825877,40.9042272352147,-17.9650331528156));
#144488=CARTESIAN_POINT('Ctrl Pts',(16.7340958347822,40.6205627458796,-11.4230375021171));
#144489=CARTESIAN_POINT('Ctrl Pts',(20.143500266308,40.3368982565444,-2.18062977226658));
#144490=CARTESIAN_POINT('Ctrl Pts',(18.7909706303448,40.0532337672093,7.57727998373896));
#144491=CARTESIAN_POINT('Ctrl Pts',(12.9962456448721,39.7695692778741,15.5439167625341));
#144492=CARTESIAN_POINT('Ctrl Pts',(4.12920134708626,39.4859047885389,19.83596343558));
#144493=CARTESIAN_POINT('Ctrl Pts',(-5.71398832296735,39.2022402992038,
19.4387779098239));
#144494=CARTESIAN_POINT('Ctrl Pts',(-14.2063881453439,38.9185758098687,
14.4462550526508));
#144495=CARTESIAN_POINT('Ctrl Pts',(-19.3403903312198,38.6349113205335,
6.03862989581119));
#144496=CARTESIAN_POINT('Ctrl Pts',(-19.9023140610512,38.3512468311984,
-3.79653054743685));
#144497=CARTESIAN_POINT('Ctrl Pts',(-15.7593202693022,38.0675823418632,
-12.7341891705786));
#144498=CARTESIAN_POINT('Ctrl Pts',(-7.89081486937766,37.7839178525281,
-18.6614787699108));
#144499=CARTESIAN_POINT('Ctrl Pts',(1.84308331972788,37.5002533631929,-20.1771849636682));
#144500=CARTESIAN_POINT('Ctrl Pts',(11.1412756418686,37.2165888738578,-16.9229940098332));
#144501=CARTESIAN_POINT('Ctrl Pts',(17.8056645367364,36.9329243845226,-9.66819836280189));
#144502=CARTESIAN_POINT('Ctrl Pts',(20.2607849617705,36.6492598951875,-0.127835533328253));
#144503=CARTESIAN_POINT('Ctrl Pts',(17.9262451547023,36.3655954058523,9.44274768420295));
#144504=CARTESIAN_POINT('Ctrl Pts',(11.3539315575162,36.0819309165172,16.7810603767059));
#144505=CARTESIAN_POINT('Ctrl Pts',(2.09754255944752,35.7982664271821,20.1523215644716));
#144506=CARTESIAN_POINT('Ctrl Pts',(-7.65470659712393,35.5146019378468,
18.7595633198508));
#144507=CARTESIAN_POINT('Ctrl Pts',(-15.5973790978621,35.2309374485118,
12.9320344411444));
#144508=CARTESIAN_POINT('Ctrl Pts',(-19.8528229416665,34.9472729591765,
4.04736579120533));
#144509=CARTESIAN_POINT('Ctrl Pts',(-19.4150490442561,34.6636084698415,
-5.79410222012417));
#144510=CARTESIAN_POINT('Ctrl Pts',(-14.3875472248033,34.3799439805062,
-14.265841500715));
#144511=CARTESIAN_POINT('Ctrl Pts',(-5.958821880042,34.0962794911712,-19.3651281722237));
#144512=CARTESIAN_POINT('Ctrl Pts',(3.87857251823525,33.812615001836,-19.8864886837395));
#144513=CARTESIAN_POINT('Ctrl Pts',(12.7990694868943,33.5289505125009,-15.7066721347278));
#144514=CARTESIAN_POINT('Ctrl Pts',(18.6938613723386,33.2452860231657,-7.81379135144242));
#144515=CARTESIAN_POINT('Ctrl Pts',(20.1694112394676,32.9616215338306,1.92627646367344));
#144516=CARTESIAN_POINT('Ctrl Pts',(16.8769083394267,32.6779570444954,11.2109662460333));
#144517=CARTESIAN_POINT('Ctrl Pts',(9.59468214488203,32.3942925551603,17.8453881855154));
#144518=CARTESIAN_POINT('Ctrl Pts',(0.0442944815207541,32.1106280658251,
20.2611300947005));
#144519=CARTESIAN_POINT('Ctrl Pts',(-9.51661707419267,31.82696357649,17.8871717394074));
#144520=CARTESIAN_POINT('Ctrl Pts',(-16.827690491154,31.5432990871548,11.2845938133513));
#144521=CARTESIAN_POINT('Ctrl Pts',(-20.160897833935,31.2596345978197,2.0144967918736));
#144522=CARTESIAN_POINT('Ctrl Pts',(-18.7276422245378,30.9759701084845,
-7.7321569348489));
#144523=CARTESIAN_POINT('Ctrl Pts',(-12.8679941277788,30.6923056191494,
-15.6502653565598));
#144524=CARTESIAN_POINT('Ctrl Pts',(-3.96464679805612,30.4086411298142,
-19.8700147927816));
#144525=CARTESIAN_POINT('Ctrl Pts',(2.5930722951385,30.2195314702575,-19.5491631551646));
#144526=CARTESIAN_POINT('Ctrl Pts',(5.64222249072293,30.1249766404791,-18.6254832946783));
#144527=CARTESIAN_POINT('Ctrl Pts',(2.35124930762599,53.8215594674016,19.4657990442344));
#144528=CARTESIAN_POINT('Ctrl Pts',(-0.835506991250132,53.7270046376232,
19.8507233170207));
#144529=CARTESIAN_POINT('Ctrl Pts',(-7.39859942014504,53.5378949780665,
19.0257055689461));
#144530=CARTESIAN_POINT('Ctrl Pts',(-15.4976584671439,53.2542304887313,
13.2860807705774));
#144531=CARTESIAN_POINT('Ctrl Pts',(-19.9315674705091,52.9705659993962,
4.40727512992929));
#144532=CARTESIAN_POINT('Ctrl Pts',(-19.6543777810312,52.686901510061,-5.51421105245925));
#144533=CARTESIAN_POINT('Ctrl Pts',(-14.7305154059551,52.4032370207259,
-14.1317366880123));
#144534=CARTESIAN_POINT('Ctrl Pts',(-6.32453584432345,52.1195725313907,
-19.4087120573804));
#144535=CARTESIAN_POINT('Ctrl Pts',(3.57665991873037,51.8359080420556,-20.0973573976942));
#144536=CARTESIAN_POINT('Ctrl Pts',(12.6322848940173,51.5522435527204,-16.0350272263897));
#144537=CARTESIAN_POINT('Ctrl Pts',(18.7016544212907,51.2685790633853,-8.18198288890697));
#144538=CARTESIAN_POINT('Ctrl Pts',(20.349931271475,50.9849145740501,1.60527381176158));
#144539=CARTESIAN_POINT('Ctrl Pts',(17.1874795446085,50.701250084715,11.0130493154522));
#144540=CARTESIAN_POINT('Ctrl Pts',(9.96189564787207,50.4175855953798,17.817330960666));
#144541=CARTESIAN_POINT('Ctrl Pts',(0.381315860574492,50.1339211060447,
20.4095877950711));
#144542=CARTESIAN_POINT('Ctrl Pts',(-9.2894079426539,49.8502566167095,18.177006522497));
#144543=CARTESIAN_POINT('Ctrl Pts',(-16.7641104433384,49.5665921273744,
11.6473717442925));
#144544=CARTESIAN_POINT('Ctrl Pts',(-20.2757685978253,49.2829276380392,
2.3642919503211));
#144545=CARTESIAN_POINT('Ctrl Pts',(-18.9942242871785,48.9992631487041,
-7.47770760311098));
#144546=CARTESIAN_POINT('Ctrl Pts',(-13.2224354029705,48.715598659369,-15.551973193893));
#144547=CARTESIAN_POINT('Ctrl Pts',(-4.32485580474053,48.4319341700338,
-19.9497441085197));
#144548=CARTESIAN_POINT('Ctrl Pts',(5.59512197058797,48.1482696806987,-19.6313850263131));
#144549=CARTESIAN_POINT('Ctrl Pts',(14.1924099725268,47.8646051913635,-14.6721561824506));
#144550=CARTESIAN_POINT('Ctrl Pts',(19.4346047823582,47.5809407020284,-6.24442189617503));
#144551=CARTESIAN_POINT('Ctrl Pts',(20.0824487918183,47.2972762126932,3.65949701536888));
#144552=CARTESIAN_POINT('Ctrl Pts',(15.9827913337385,47.0136117233581,12.6983089051158));
#144553=CARTESIAN_POINT('Ctrl Pts',(8.10479359061364,46.7299472340229,18.7352338850897));
#144554=CARTESIAN_POINT('Ctrl Pts',(-1.68918162428795,46.4462827446878,
20.3431397112677));
#144555=CARTESIAN_POINT('Ctrl Pts',(-11.0838334138429,46.1626182553526,
17.1419166001721));
#144556=CARTESIAN_POINT('Ctrl Pts',(-17.858261149336,45.8789537660175,9.8883353803916));
#144557=CARTESIAN_POINT('Ctrl Pts',(-20.4109865476307,45.5952892766824,
0.297146471004314));
#144558=CARTESIAN_POINT('Ctrl Pts',(-18.1385439807257,45.3116247873472,
-9.3642880205741));
#144559=CARTESIAN_POINT('Ctrl Pts',(-11.578140067745,45.027960298012,-16.8119998942583));
#144560=CARTESIAN_POINT('Ctrl Pts',(-2.28065774744747,44.7442958086769,
-20.2853461422755));
#144561=CARTESIAN_POINT('Ctrl Pts',(7.55597326499919,44.4606313193418,-18.9632258830484));
#144562=CARTESIAN_POINT('Ctrl Pts',(15.6063682197616,44.1769668300066,-13.1581890418903));
#144563=CARTESIAN_POINT('Ctrl Pts',(19.9674095114092,43.8933023406715,-4.24254938410794));
#144564=CARTESIAN_POINT('Ctrl Pts',(19.6081446827283,43.6096378513363,5.67603118156499));
#144565=CARTESIAN_POINT('Ctrl Pts',(14.6135041283542,43.3259733620011,14.2527949877728));
#144566=CARTESIAN_POINT('Ctrl Pts',(6.16422350476639,43.042308872666,19.4601905554954));
#144567=CARTESIAN_POINT('Ctrl Pts',(-3.74228280050009,42.7586443833308,
20.0671868310929));
#144568=CARTESIAN_POINT('Ctrl Pts',(-12.7641114816057,42.4749798939957,
15.9302895754612));
#144569=CARTESIAN_POINT('Ctrl Pts',(-18.7684974888008,42.1913154046606,
8.02746347769871));
#144570=CARTESIAN_POINT('Ctrl Pts',(-20.3360008089787,41.9076509153254,
-1.77305921224517));
#144571=CARTESIAN_POINT('Ctrl Pts',(-17.0960628320381,41.6239864259903,
-11.1544297709883));
#144572=CARTESIAN_POINT('Ctrl Pts',(-9.81460660139152,41.3403219366551,
-17.8988872596267));
#144573=CARTESIAN_POINT('Ctrl Pts',(-0.212972203281963,41.05665744732,-20.4120383772306));
#144574=CARTESIAN_POINT('Ctrl Pts',(9.4390089358025,40.7729929579848,-18.0997728765514));
#144575=CARTESIAN_POINT('Ctrl Pts',(16.8596033933025,40.4893284686497,-11.5087115392406));
#144576=CARTESIAN_POINT('Ctrl Pts',(20.2945787328974,40.2056639793145,-2.1969847352987));
#144577=CARTESIAN_POINT('Ctrl Pts',(18.9319049759662,39.9219994899794,7.63411041666903));
#144578=CARTESIAN_POINT('Ctrl Pts',(13.093718916026,39.6383350006442,15.6604978471634));
#144579=CARTESIAN_POINT('Ctrl Pts',(4.16017081115702,39.3546705113091,19.9847353421279));
#144580=CARTESIAN_POINT('Ctrl Pts',(-5.75684386358992,39.0710060219739,
19.5845708812619));
#144581=CARTESIAN_POINT('Ctrl Pts',(-14.3129376182953,38.7873415326388,
14.5546035537782));
#144582=CARTESIAN_POINT('Ctrl Pts',(-19.4854453850015,38.5036770433037,
6.08392028392143));
#144583=CARTESIAN_POINT('Ctrl Pts',(-20.0515836045849,38.2200125539685,
-3.82500494393612));
#144584=CARTESIAN_POINT('Ctrl Pts',(-15.8775169039141,37.9363480646334,
-12.8296969893646));
#144585=CARTESIAN_POINT('Ctrl Pts',(-7.94999684842001,37.6526835752982,
-18.8014419123425));
#144586=CARTESIAN_POINT('Ctrl Pts',(1.85690664725514,37.3690190859631,-20.3285160691912));
#144587=CARTESIAN_POINT('Ctrl Pts',(11.2248364340646,37.0853545966279,-17.0499183254338));
#144588=CARTESIAN_POINT('Ctrl Pts',(17.9392089783277,36.8016901072928,-9.74071091345282));
#144589=CARTESIAN_POINT('Ctrl Pts',(20.4127430764758,36.5180256179576,-0.128794313881315));
#144590=CARTESIAN_POINT('Ctrl Pts',(18.0606939641767,36.2343611286225,9.51356932997501));
#144591=CARTESIAN_POINT('Ctrl Pts',(11.43908729248,35.9506966392873,16.9069201744589));
#144592=CARTESIAN_POINT('Ctrl Pts',(2.11327435920437,35.6670321499522,20.3034661917574));
#144593=CARTESIAN_POINT('Ctrl Pts',(-7.71211773807824,35.383367660617,18.9002621072099));
#144594=CARTESIAN_POINT('Ctrl Pts',(-15.7143611560603,35.0997031712819,
13.0290261211728));
#144595=CARTESIAN_POINT('Ctrl Pts',(-20.0017212960129,34.8160386819467,
4.07772147968603));
#144596=CARTESIAN_POINT('Ctrl Pts',(-19.5606640472924,34.5323741926116,
-5.83755862393481));
#144597=CARTESIAN_POINT('Ctrl Pts',(-14.4954554093758,34.2487097032764,
-14.3728368800661));
#144598=CARTESIAN_POINT('Ctrl Pts',(-6.00351370203096,33.9650452139413,
-19.5103687631338));
#144599=CARTESIAN_POINT('Ctrl Pts',(3.90766224405355,33.6813807246061,-20.0356395340063));
#144600=CARTESIAN_POINT('Ctrl Pts',(12.8950639041969,33.397716235271,-15.8244739049259));
#144601=CARTESIAN_POINT('Ctrl Pts',(18.8340674097308,33.1140517459358,-7.87239564088531));
#144602=CARTESIAN_POINT('Ctrl Pts',(20.3206839976297,32.8303872566008,1.94072373947406));
#144603=CARTESIAN_POINT('Ctrl Pts',(17.0034870942043,32.5467227672655,11.2950497442454));
#144604=CARTESIAN_POINT('Ctrl Pts',(9.66664314302491,32.2630582779305,17.9792305213566));
#144605=CARTESIAN_POINT('Ctrl Pts',(0.0446270390856308,31.9793937885952,
20.4130908725821));
#144606=CARTESIAN_POINT('Ctrl Pts',(-9.58799343370268,31.6957292992602,
18.0213273453348));
#144607=CARTESIAN_POINT('Ctrl Pts',(-16.9538986553872,31.4120648099249,
11.3692298036081));
#144608=CARTESIAN_POINT('Ctrl Pts',(-20.3121095021436,31.1284003205899,
2.02960514964943));
#144609=CARTESIAN_POINT('Ctrl Pts',(-18.8680961779327,30.8447358312547,
-7.79014778567339));
#144610=CARTESIAN_POINT('Ctrl Pts',(-12.9645164222397,30.5610713419195,
-15.7676464364222));
#144611=CARTESIAN_POINT('Ctrl Pts',(-3.99435877262015,30.2774068525844,
-20.0190370340731));
#144612=CARTESIAN_POINT('Ctrl Pts',(2.61248231763768,30.0882971930276,-19.6957920450376));
#144613=CARTESIAN_POINT('Ctrl Pts',(5.68453878451291,29.9937423632492,-18.7651731818414));
#144614=CARTESIAN_POINT('Ctrl Pts',(2.35186803664952,53.8169203357015,19.4709214507763));
#144615=CARTESIAN_POINT('Ctrl Pts',(-0.835728231649532,53.7223655059232,
19.8559471824094));
#144616=CARTESIAN_POINT('Ctrl Pts',(-7.40054556370451,53.5332558463665,
19.0307122490736));
#144617=CARTESIAN_POINT('Ctrl Pts',(-15.5017371483404,53.2495913570312,
13.2895770872723));
#144618=CARTESIAN_POINT('Ctrl Pts',(-19.9368123714836,52.9659268676962,
4.40843491954487));
#144619=CARTESIAN_POINT('Ctrl Pts',(-19.6595500301255,52.682262378361,-5.51566214186331));
#144620=CARTESIAN_POINT('Ctrl Pts',(-14.7343917686363,52.3985978890259,
-14.1354555298595));
#144621=CARTESIAN_POINT('Ctrl Pts',(-6.3262002033585,52.1149333996907,-19.4138195597816));
#144622=CARTESIAN_POINT('Ctrl Pts',(3.57760114770736,51.8312689103556,-20.1026461221598));
#144623=CARTESIAN_POINT('Ctrl Pts',(12.6356091391944,51.5476044210204,-16.0392469268364));
#144624=CARTESIAN_POINT('Ctrl Pts',(18.706575861892,51.2639399316853,-8.18413602032115));
#144625=CARTESIAN_POINT('Ctrl Pts',(20.3552864600137,50.98027544235,1.60569624796426));
#144626=CARTESIAN_POINT('Ctrl Pts',(17.1920025198992,50.6966109530149,11.0159474565449));
#144627=CARTESIAN_POINT('Ctrl Pts',(9.96451717205493,50.4129464636797,17.8220196838587));
#144628=CARTESIAN_POINT('Ctrl Pts',(0.381416206021541,50.1292819743447,
20.4149586840892));
#144629=CARTESIAN_POINT('Ctrl Pts',(-9.29185249869818,49.8456174850094,
18.18178989617));
#144630=CARTESIAN_POINT('Ctrl Pts',(-16.7685220060165,49.5619529956743,
11.6504368106559));
#144631=CARTESIAN_POINT('Ctrl Pts',(-20.2811042716596,49.2782885063392,
2.36491412602784));
#144632=CARTESIAN_POINT('Ctrl Pts',(-18.999222715934,48.9946240170041,-7.47967540070289));
#144633=CARTESIAN_POINT('Ctrl Pts',(-13.2259149555241,48.7109595276689,
-15.5560657764083));
#144634=CARTESIAN_POINT('Ctrl Pts',(-4.32599391300361,48.4272950383338,
-19.9549939872915));
#144635=CARTESIAN_POINT('Ctrl Pts',(5.59659435599133,48.1436305489987,-19.6365511272388));
#144636=CARTESIAN_POINT('Ctrl Pts',(14.1961447789205,47.8599660596635,-14.6760172365503));
#144637=CARTESIAN_POINT('Ctrl Pts',(19.4397190995403,47.5763015703284,-6.24606514822754));
#144638=CARTESIAN_POINT('Ctrl Pts',(20.0877335925167,47.2926370809931,3.66046003101415));
#144639=CARTESIAN_POINT('Ctrl Pts',(15.9869972882849,47.0089725916581,12.7016505310532));
#144640=CARTESIAN_POINT('Ctrl Pts',(8.1069264091395,46.7253081023228,18.7401641591884));
#144641=CARTESIAN_POINT('Ctrl Pts',(-1.68962614120521,46.4416436129877,
20.3484931141353));
#144642=CARTESIAN_POINT('Ctrl Pts',(-11.0867501821699,46.1579791236525,
17.1464275845524));
#144643=CARTESIAN_POINT('Ctrl Pts',(-17.8629606435048,45.8743146343175,
9.89093754720224));
#144644=CARTESIAN_POINT('Ctrl Pts',(-20.4163578047457,45.5906501449824,
0.297224666641401));
#144645=CARTESIAN_POINT('Ctrl Pts',(-18.1433172327772,45.3069856556472,
-9.36675228160036));
#144646=CARTESIAN_POINT('Ctrl Pts',(-11.5811869154352,45.023321166312,-16.8164240593439));
#144647=CARTESIAN_POINT('Ctrl Pts',(-2.28125791437836,44.7396566769769,
-20.2906843364653));
#144648=CARTESIAN_POINT('Ctrl Pts',(7.557961658606,44.4559921876418,-18.9682161544255));
#144649=CARTESIAN_POINT('Ctrl Pts',(15.6104751166106,44.1723276983066,-13.1616516876741));
#144650=CARTESIAN_POINT('Ctrl Pts',(19.9726640389233,43.8886632089715,-4.24366583301215));
#144651=CARTESIAN_POINT('Ctrl Pts',(19.6133046678369,43.6049987196362,5.67752485864902));
#144652=CARTESIAN_POINT('Ctrl Pts',(14.6173497478612,43.321334230301,14.256545684796));
#144653=CARTESIAN_POINT('Ctrl Pts',(6.16584565219571,43.037669740966,19.465311605707));
#144654=CARTESIAN_POINT('Ctrl Pts',(-3.74326760165467,42.7540052516307,
20.0724676155269));
#144655=CARTESIAN_POINT('Ctrl Pts',(-12.7674704238328,42.4703407622956,
15.9344817138973));
#144656=CARTESIAN_POINT('Ctrl Pts',(-18.7734365163896,42.1866762729606,
8.0295759464037));
#144657=CARTESIAN_POINT('Ctrl Pts',(-20.3413523332071,41.9030117836254,
-1.7735258019853));
#144658=CARTESIAN_POINT('Ctrl Pts',(-17.1005617497612,41.6193472942903,
-11.1573651171133));
#144659=CARTESIAN_POINT('Ctrl Pts',(-9.81718936609107,41.3356828049551,
-17.9035974447674));
#144660=CARTESIAN_POINT('Ctrl Pts',(-0.213028248023332,41.05201831562,-20.41740991114));
#144661=CARTESIAN_POINT('Ctrl Pts',(9.44149286002567,40.7683538262848,-18.1045359257855));
#144662=CARTESIAN_POINT('Ctrl Pts',(16.8640400854962,40.4846893369497,-11.5117401164529));
#144663=CARTESIAN_POINT('Ctrl Pts',(20.2999193566913,40.2010248476145,-2.19756288324188));
#144664=CARTESIAN_POINT('Ctrl Pts',(18.9368870050839,39.9173603582794,7.63611937247311));
#144665=CARTESIAN_POINT('Ctrl Pts',(13.0971645961613,39.6336958689442,15.6646189885051));
#144666=CARTESIAN_POINT('Ctrl Pts',(4.16126558171192,39.350031379609,19.9899944290244));
#144667=CARTESIAN_POINT('Ctrl Pts',(-5.75835880695092,39.0663668902739,
19.5897246628022));
#144668=CARTESIAN_POINT('Ctrl Pts',(-14.3167041421641,38.7827024009388,
14.558433673293));
#144669=CARTESIAN_POINT('Ctrl Pts',(-19.4905730811527,38.4990379116037,
6.08552129914113));
#144670=CARTESIAN_POINT('Ctrl Pts',(-20.0568602829488,38.2153734222685,
-3.82601151385237));
#144671=CARTESIAN_POINT('Ctrl Pts',(-15.8816951549476,37.9317089329334,
-12.8330731907587));
#144672=CARTESIAN_POINT('Ctrl Pts',(-7.95208893137916,37.6480444435982,
-18.8063896094275));
#144673=CARTESIAN_POINT('Ctrl Pts',(1.85739530188323,37.3643799542631,-20.3338656237715));
#144674=CARTESIAN_POINT('Ctrl Pts',(11.2277903080687,37.0807154649279,-17.0544050999903));
#144675=CARTESIAN_POINT('Ctrl Pts',(17.9439297743379,36.7970509755928,-9.74327423211832));
#144676=CARTESIAN_POINT('Ctrl Pts',(20.4181147958306,36.5133864862576,-0.128828206773863));
#144677=CARTESIAN_POINT('Ctrl Pts',(18.0654467295916,36.2297219969225,9.51607287515306));
#144678=CARTESIAN_POINT('Ctrl Pts',(11.4420975477109,35.9460575075872,16.9113693183094));
#144679=CARTESIAN_POINT('Ctrl Pts',(2.11383047832578,35.6623930182522,20.308809154332));
#144680=CARTESIAN_POINT('Ctrl Pts',(-7.71414722191097,35.378728528917,18.905235809343));
#144681=CARTESIAN_POINT('Ctrl Pts',(-15.7184964718176,35.0950640395819,
13.0324547770618));
#144682=CARTESIAN_POINT('Ctrl Pts',(-20.006984852839,34.8113995502467,4.07879455327383));
#144683=CARTESIAN_POINT('Ctrl Pts',(-19.5658115376498,34.5277350609116,
-5.83909480780952));
#144684=CARTESIAN_POINT('Ctrl Pts',(-14.4992699637004,34.2440705715764,
-14.3766191667262));
#144685=CARTESIAN_POINT('Ctrl Pts',(-6.00509355793826,33.9604060822413,
-19.5155030180225));
#144686=CARTESIAN_POINT('Ctrl Pts',(3.90869056586123,33.6767415929061,-20.0409120165633));
#144687=CARTESIAN_POINT('Ctrl Pts',(12.8984573068486,33.393077103571,-15.8286381975024));
#144688=CARTESIAN_POINT('Ctrl Pts',(18.8390236931527,33.1094126142358,-7.87446730251712));
#144689=CARTESIAN_POINT('Ctrl Pts',(20.3260314896307,32.8257481249007,1.94123445067361));
#144690=CARTESIAN_POINT('Ctrl Pts',(17.0079616531857,32.5420836355655,11.2980220959072));
#144691=CARTESIAN_POINT('Ctrl Pts',(9.66918696430926,32.2584191462305,17.9839618479286));
#144692=CARTESIAN_POINT('Ctrl Pts',(0.0446387949955499,31.9747546568951,
20.4184626860802));
#144693=CARTESIAN_POINT('Ctrl Pts',(-9.59051658801136,31.6910901675601,
18.0260697460044));
#144694=CARTESIAN_POINT('Ctrl Pts',(-16.9583601139928,31.4074256782248,
11.3722216858637));
#144695=CARTESIAN_POINT('Ctrl Pts',(-20.3174548346148,31.1237611888899,
2.03013923009681));
#144696=CARTESIAN_POINT('Ctrl Pts',(-18.8730612251852,30.8400966995547,
-7.79219776225003));
#144697=CARTESIAN_POINT('Ctrl Pts',(-12.9679284853489,30.5564322102195,
-15.7717958575954));
#144698=CARTESIAN_POINT('Ctrl Pts',(-3.99540909092099,30.2727677208844,
-20.0243049703027));
#144699=CARTESIAN_POINT('Ctrl Pts',(2.61316846193303,30.0836580613276,-19.7009753762946));
#144700=CARTESIAN_POINT('Ctrl Pts',(5.68603466549838,29.9891032315492,-18.7701112193526));
#144701=CARTESIAN_POINT('Ctrl Pts',(2.35248676567306,53.8122812040015,19.4760438573182));
#144702=CARTESIAN_POINT('Ctrl Pts',(-0.835949472048931,53.7177263742231,
19.8611710477982));
#144703=CARTESIAN_POINT('Ctrl Pts',(-7.40249170726399,53.5286167146664,
19.035718929201));
#144704=CARTESIAN_POINT('Ctrl Pts',(-15.5058158295368,53.2449522253312,
13.2930734039672));
#144705=CARTESIAN_POINT('Ctrl Pts',(-19.9420572724581,52.9612877359961,
4.40959470916045));
#144706=CARTESIAN_POINT('Ctrl Pts',(-19.6647222792197,52.6776232466609,
-5.51711323126738));
#144707=CARTESIAN_POINT('Ctrl Pts',(-14.7382681313176,52.3939587573258,
-14.1391743717067));
#144708=CARTESIAN_POINT('Ctrl Pts',(-6.32786456239355,52.1102942679906,
-19.4189270621828));
#144709=CARTESIAN_POINT('Ctrl Pts',(3.57854237668436,51.8266297786555,-20.1079348466254));
#144710=CARTESIAN_POINT('Ctrl Pts',(12.6389333843715,51.5429652893203,-16.0434666272831));
#144711=CARTESIAN_POINT('Ctrl Pts',(18.7114973024933,51.2593007999852,-8.18628915173532));
#144712=CARTESIAN_POINT('Ctrl Pts',(20.3606416485524,50.97563631065,1.60611868416694));
#144713=CARTESIAN_POINT('Ctrl Pts',(17.19652549519,50.6919718213149,11.0188455976376));
#144714=CARTESIAN_POINT('Ctrl Pts',(9.96713869623779,50.4083073319797,17.8267084070514));
#144715=CARTESIAN_POINT('Ctrl Pts',(0.38151655146859,50.1246428426446,20.4203295731073));
#144716=CARTESIAN_POINT('Ctrl Pts',(-9.29429705474246,49.8409783533094,
18.1865732698431));
#144717=CARTESIAN_POINT('Ctrl Pts',(-16.7729335686945,49.5573138639743,
11.6535018770193));
#144718=CARTESIAN_POINT('Ctrl Pts',(-20.2864399454939,49.2736493746391,
2.36553630173456));
#144719=CARTESIAN_POINT('Ctrl Pts',(-19.0042211446896,48.989984885304,-7.4816431982948));
#144720=CARTESIAN_POINT('Ctrl Pts',(-13.2293945080778,48.7063203959688,
-15.5601583589236));
#144721=CARTESIAN_POINT('Ctrl Pts',(-4.3271320212667,48.4226559066337,-19.9602438660632));
#144722=CARTESIAN_POINT('Ctrl Pts',(5.5980667413947,48.1389914172986,-19.6417172281645));
#144723=CARTESIAN_POINT('Ctrl Pts',(14.1998795853142,47.8553269279634,-14.6798782906499));
#144724=CARTESIAN_POINT('Ctrl Pts',(19.4448334167225,47.5716624386283,-6.24770840028006));
#144725=CARTESIAN_POINT('Ctrl Pts',(20.0930183932152,47.2879979492931,3.66142304665942));
#144726=CARTESIAN_POINT('Ctrl Pts',(15.9912032428313,47.004333459958,12.7049921569905));
#144727=CARTESIAN_POINT('Ctrl Pts',(8.10905922766536,46.7206689706228,18.7450944332872));
#144728=CARTESIAN_POINT('Ctrl Pts',(-1.69007065812247,46.4370044812877,
20.3538465170029));
#144729=CARTESIAN_POINT('Ctrl Pts',(-11.0896669504969,46.1533399919525,
17.1509385689327));
#144730=CARTESIAN_POINT('Ctrl Pts',(-17.8676601376735,45.8696755026174,
9.8935397140129));
#144731=CARTESIAN_POINT('Ctrl Pts',(-20.4217290618606,45.5860110132823,
0.297302862278477));
#144732=CARTESIAN_POINT('Ctrl Pts',(-18.1480904848286,45.3023465239471,
-9.36921654262662));
#144733=CARTESIAN_POINT('Ctrl Pts',(-11.5842337631254,45.0186820346119,
-16.8208482244296));
#144734=CARTESIAN_POINT('Ctrl Pts',(-2.28185808130925,44.7350175452768,
-20.296022530655));
#144735=CARTESIAN_POINT('Ctrl Pts',(7.55995005221281,44.4513530559417,-18.9732064258026));
#144736=CARTESIAN_POINT('Ctrl Pts',(15.6145820134597,44.1676885666065,-13.1651143334578));
#144737=CARTESIAN_POINT('Ctrl Pts',(19.9779185664375,43.8840240772714,-4.24478228191636));
#144738=CARTESIAN_POINT('Ctrl Pts',(19.6184646529456,43.6003595879362,5.67901853573306));
#144739=CARTESIAN_POINT('Ctrl Pts',(14.6211953673681,43.316695098601,14.2602963818193));
#144740=CARTESIAN_POINT('Ctrl Pts',(6.16746779962503,43.0330306092659,19.4704326559187));
#144741=CARTESIAN_POINT('Ctrl Pts',(-3.74425240280926,42.7493661199307,
20.0777483999609));
#144742=CARTESIAN_POINT('Ctrl Pts',(-12.7708293660599,42.4657016305956,
15.9386738523334));
#144743=CARTESIAN_POINT('Ctrl Pts',(-18.7783755439784,42.1820371412605,
8.03168841510866));
#144744=CARTESIAN_POINT('Ctrl Pts',(-20.3467038574354,41.8983726519253,
-1.77399239172543));
#144745=CARTESIAN_POINT('Ctrl Pts',(-17.1050606674842,41.6147081625902,
-11.1603004632384));
#144746=CARTESIAN_POINT('Ctrl Pts',(-9.81977213079062,41.331043673255,-17.9083076299081));
#144747=CARTESIAN_POINT('Ctrl Pts',(-0.213084292764702,41.0473791839199,
-20.4227814450494));
#144748=CARTESIAN_POINT('Ctrl Pts',(9.44397678424884,40.7637146945847,-18.1092989750195));
#144749=CARTESIAN_POINT('Ctrl Pts',(16.8684767776899,40.4800502052496,-11.5147686936652));
#144750=CARTESIAN_POINT('Ctrl Pts',(20.3052599804853,40.1963857159144,-2.19814103118507));
#144751=CARTESIAN_POINT('Ctrl Pts',(18.9418690342016,39.9127212265793,7.63812832827719));
#144752=CARTESIAN_POINT('Ctrl Pts',(13.1006102762966,39.6290567372441,15.6687401298467));
#144753=CARTESIAN_POINT('Ctrl Pts',(4.16236035226682,39.345392247909,19.9952535159209));
#144754=CARTESIAN_POINT('Ctrl Pts',(-5.75987375031193,39.0617277585738,
19.5948784443426));
#144755=CARTESIAN_POINT('Ctrl Pts',(-14.320470666033,38.7780632692387,14.5622637928079));
#144756=CARTESIAN_POINT('Ctrl Pts',(-19.4957007773038,38.4943987799036,
6.08712231436083));
#144757=CARTESIAN_POINT('Ctrl Pts',(-20.0621369613127,38.2107342905684,
-3.82701808376861));
#144758=CARTESIAN_POINT('Ctrl Pts',(-15.8858734059811,37.9270698012333,
-12.8364493921527));
#144759=CARTESIAN_POINT('Ctrl Pts',(-7.95418101433831,37.6434053118981,
-18.8113373065124));
#144760=CARTESIAN_POINT('Ctrl Pts',(1.85788395651131,37.359740822563,-20.3392151783517));
#144761=CARTESIAN_POINT('Ctrl Pts',(11.2307441820728,37.0760763332278,-17.0588918745468));
#144762=CARTESIAN_POINT('Ctrl Pts',(17.9486505703482,36.7924118438927,-9.74583755078384));
#144763=CARTESIAN_POINT('Ctrl Pts',(20.4234865151855,36.5087473545575,-0.128862099666414));
#144764=CARTESIAN_POINT('Ctrl Pts',(18.0701994950065,36.2250828652224,9.5185764203311));
#144765=CARTESIAN_POINT('Ctrl Pts',(11.4451078029419,35.9414183758872,16.91581846216));
#144766=CARTESIAN_POINT('Ctrl Pts',(2.11438659744718,35.6577538865521,20.3141521169065));
#144767=CARTESIAN_POINT('Ctrl Pts',(-7.7161767057437,35.3740893972169,18.9102095114761));
#144768=CARTESIAN_POINT('Ctrl Pts',(-15.7226317875749,35.0904249078818,
13.0358834329508));
#144769=CARTESIAN_POINT('Ctrl Pts',(-20.0122484096652,34.8067604185466,
4.07986762686163));
#144770=CARTESIAN_POINT('Ctrl Pts',(-19.5709590280071,34.5230959292115,
-5.84063099168422));
#144771=CARTESIAN_POINT('Ctrl Pts',(-14.5030845180251,34.2394314398763,
-14.3804014533863));
#144772=CARTESIAN_POINT('Ctrl Pts',(-6.00667341384557,33.9557669505412,
-19.5206372729111));
#144773=CARTESIAN_POINT('Ctrl Pts',(3.90971888766891,33.672102461206,-20.0461844991202));
#144774=CARTESIAN_POINT('Ctrl Pts',(12.9018507095002,33.3884379718709,-15.8328024900789));
#144775=CARTESIAN_POINT('Ctrl Pts',(18.8439799765745,33.1047734825357,-7.87653896414892));
#144776=CARTESIAN_POINT('Ctrl Pts',(20.3313789816317,32.8211089932007,1.94174516187317));
#144777=CARTESIAN_POINT('Ctrl Pts',(17.0124362121671,32.5374445038654,11.300994447569));
#144778=CARTESIAN_POINT('Ctrl Pts',(9.67173078559361,32.2537800145304,17.9886931745006));
#144779=CARTESIAN_POINT('Ctrl Pts',(0.0446505509054691,31.9701155251951,
20.4238344995783));
#144780=CARTESIAN_POINT('Ctrl Pts',(-9.59303974232004,31.6864510358601,
18.0308121466739));
#144781=CARTESIAN_POINT('Ctrl Pts',(-16.9628215725985,31.4027865465248,
11.3752135681193));
#144782=CARTESIAN_POINT('Ctrl Pts',(-20.322800167086,31.1191220571898,2.03067331054418));
#144783=CARTESIAN_POINT('Ctrl Pts',(-18.8780262724377,30.8354575678546,
-7.79424773882668));
#144784=CARTESIAN_POINT('Ctrl Pts',(-12.9713405484581,30.5517930785194,
-15.7759452787685));
#144785=CARTESIAN_POINT('Ctrl Pts',(-3.99645940922183,30.2681285891843,
-20.0295729065324));
#144786=CARTESIAN_POINT('Ctrl Pts',(2.61385460622837,30.0790189296275,-19.7061587075517));
#144787=CARTESIAN_POINT('Ctrl Pts',(5.68753054648386,29.9844640998491,-18.7750492568638));
#144788=CARTESIAN_POINT('Ctrl Pts',(2.3531054946966,53.8076420723014,19.4811662638601));
#144789=CARTESIAN_POINT('Ctrl Pts',(-0.83617071244833,53.713087242523,19.8663949131869));
#144790=CARTESIAN_POINT('Ctrl Pts',(-7.40443785082346,53.5239775829663,
19.0407256093285));
#144791=CARTESIAN_POINT('Ctrl Pts',(-15.5098945107332,53.2403130936311,
13.2965697206621));
#144792=CARTESIAN_POINT('Ctrl Pts',(-19.9473021734326,52.956648604296,4.41075449877604));
#144793=CARTESIAN_POINT('Ctrl Pts',(-19.669894528314,52.6729841149608,-5.51856432067145));
#144794=CARTESIAN_POINT('Ctrl Pts',(-14.7421444939989,52.3893196256257,
-14.1428932135538));
#144795=CARTESIAN_POINT('Ctrl Pts',(-6.3295289214286,52.1056551362905,-19.424034564584));
#144796=CARTESIAN_POINT('Ctrl Pts',(3.57948360566135,51.8219906469554,-20.113223571091));
#144797=CARTESIAN_POINT('Ctrl Pts',(12.6422576295486,51.5383261576202,-16.0476863277298));
#144798=CARTESIAN_POINT('Ctrl Pts',(18.7164187430947,51.2546616682851,-8.18844228314949));
#144799=CARTESIAN_POINT('Ctrl Pts',(20.3659968370911,50.9709971789499,1.60654112036962));
#144800=CARTESIAN_POINT('Ctrl Pts',(17.2010484704808,50.6873326896148,11.0217437387303));
#144801=CARTESIAN_POINT('Ctrl Pts',(9.96976022042066,50.4036682002796,17.831397130244));
#144802=CARTESIAN_POINT('Ctrl Pts',(0.38161689691564,50.1200037109445,20.4257004621254));
#144803=CARTESIAN_POINT('Ctrl Pts',(-9.29674161078674,49.8363392216093,
18.1913566435161));
#144804=CARTESIAN_POINT('Ctrl Pts',(-16.7773451313725,49.5526747322742,
11.6565669433827));
#144805=CARTESIAN_POINT('Ctrl Pts',(-20.2917756193281,49.269010242939,2.36615847744129));
#144806=CARTESIAN_POINT('Ctrl Pts',(-19.0092195734451,48.9853457536039,
-7.48361099588671));
#144807=CARTESIAN_POINT('Ctrl Pts',(-13.2328740606314,48.7016812642687,
-15.5642509414388));
#144808=CARTESIAN_POINT('Ctrl Pts',(-4.32827012952978,48.4180167749336,
-19.965493744835));
#144809=CARTESIAN_POINT('Ctrl Pts',(5.59953912679806,48.1343522855985,-19.6468833290901));
#144810=CARTESIAN_POINT('Ctrl Pts',(14.2036143917079,47.8506877962633,-14.6837393447495));
#144811=CARTESIAN_POINT('Ctrl Pts',(19.4499477339046,47.5670233069282,-6.24935165233257));
#144812=CARTESIAN_POINT('Ctrl Pts',(20.0983031939136,47.283358817593,3.66238606230469));
#144813=CARTESIAN_POINT('Ctrl Pts',(15.9954091973776,46.9996943282579,12.7083337829279));
#144814=CARTESIAN_POINT('Ctrl Pts',(8.11119204619121,46.7160298389227,18.7500247073859));
#144815=CARTESIAN_POINT('Ctrl Pts',(-1.69051517503973,46.4323653495876,
20.3591999198705));
#144816=CARTESIAN_POINT('Ctrl Pts',(-11.0925837188238,46.1487008602524,
17.155449553313));
#144817=CARTESIAN_POINT('Ctrl Pts',(-17.8723596318423,45.8650363709173,
9.89614188082356));
#144818=CARTESIAN_POINT('Ctrl Pts',(-20.4271003189756,45.5813718815822,
0.297381057915561));
#144819=CARTESIAN_POINT('Ctrl Pts',(-18.1528637368801,45.297707392247,-9.37168080365289));
#144820=CARTESIAN_POINT('Ctrl Pts',(-11.5872806108155,45.0140429029118,
-16.8252723895153));
#144821=CARTESIAN_POINT('Ctrl Pts',(-2.28245824824014,44.7303784135767,
-20.3013607248448));
#144822=CARTESIAN_POINT('Ctrl Pts',(7.56193844581962,44.4467139242416,-18.9781966971797));
#144823=CARTESIAN_POINT('Ctrl Pts',(15.6186889103088,44.1630494349064,-13.1685769792415));
#144824=CARTESIAN_POINT('Ctrl Pts',(19.9831730939516,43.8793849455713,-4.24589873082056));
#144825=CARTESIAN_POINT('Ctrl Pts',(19.6236246380542,43.5957204562361,5.68051221281708));
#144826=CARTESIAN_POINT('Ctrl Pts',(14.6250409868751,43.3120559669009,14.2640470788426));
#144827=CARTESIAN_POINT('Ctrl Pts',(6.16908994705435,43.0283914775658,19.4755537061303));
#144828=CARTESIAN_POINT('Ctrl Pts',(-3.74523720396384,42.7447269882306,
20.083029184395));
#144829=CARTESIAN_POINT('Ctrl Pts',(-12.774188308287,42.4610624988955,15.9428659907695));
#144830=CARTESIAN_POINT('Ctrl Pts',(-18.7833145715672,42.1773980095604,
8.03380088381365));
#144831=CARTESIAN_POINT('Ctrl Pts',(-20.3520553816638,41.8937335202252,
-1.77445898146556));
#144832=CARTESIAN_POINT('Ctrl Pts',(-17.1095595852073,41.6100690308901,
-11.1632358093634));
#144833=CARTESIAN_POINT('Ctrl Pts',(-9.82235489549016,41.3264045415549,
-17.9130178150487));
#144834=CARTESIAN_POINT('Ctrl Pts',(-0.213140337506071,41.0427400522198,
-20.4281529789587));
#144835=CARTESIAN_POINT('Ctrl Pts',(9.44646070847201,40.7590755628846,-18.1140620242536));
#144836=CARTESIAN_POINT('Ctrl Pts',(16.8729134698836,40.4754110735495,-11.5177972708775));
#144837=CARTESIAN_POINT('Ctrl Pts',(20.3106006042792,40.1917465842143,-2.19871917912825));
#144838=CARTESIAN_POINT('Ctrl Pts',(18.9468510633194,39.9080820948792,7.64013728408127));
#144839=CARTESIAN_POINT('Ctrl Pts',(13.1040559564319,39.624417605544,15.6728612711884));
#144840=CARTESIAN_POINT('Ctrl Pts',(4.16345512282173,39.3407531162089,20.0005126028173));
#144841=CARTESIAN_POINT('Ctrl Pts',(-5.76138869367294,39.0570886268737,
19.6000322258829));
#144842=CARTESIAN_POINT('Ctrl Pts',(-14.3242371899018,38.7734241375386,
14.5660939123227));
#144843=CARTESIAN_POINT('Ctrl Pts',(-19.500828473455,38.4897596482035,6.08872332958053));
#144844=CARTESIAN_POINT('Ctrl Pts',(-20.0674136396766,38.2060951588683,
-3.82802465368487));
#144845=CARTESIAN_POINT('Ctrl Pts',(-15.8900516570147,37.9224306695332,
-12.8398255935468));
#144846=CARTESIAN_POINT('Ctrl Pts',(-7.95627309729745,37.638766180198,-18.8162850035974));
#144847=CARTESIAN_POINT('Ctrl Pts',(1.8583726111394,37.3551016908629,-20.344564732932));
#144848=CARTESIAN_POINT('Ctrl Pts',(11.2336980560769,37.0714372015277,-17.0633786491032));
#144849=CARTESIAN_POINT('Ctrl Pts',(17.9533713663584,36.7877727121926,-9.74840086944935));
#144850=CARTESIAN_POINT('Ctrl Pts',(20.4288582345403,36.5041082228574,-0.128895992558966));
#144851=CARTESIAN_POINT('Ctrl Pts',(18.0749522604215,36.2204437335223,9.52107996550914));
#144852=CARTESIAN_POINT('Ctrl Pts',(11.4481180581729,35.9367792441871,16.9202676060106));
#144853=CARTESIAN_POINT('Ctrl Pts',(2.11494271656859,35.653114754852,20.3194950794811));
#144854=CARTESIAN_POINT('Ctrl Pts',(-7.71820618957644,35.3694502655168,
18.9151832136093));
#144855=CARTESIAN_POINT('Ctrl Pts',(-15.7267671033322,35.0857857761817,
13.0393120888398));
#144856=CARTESIAN_POINT('Ctrl Pts',(-20.0175119664913,34.8021212868465,
4.08094070044942));
#144857=CARTESIAN_POINT('Ctrl Pts',(-19.5761065183645,34.5184567975114,
-5.84216717555893));
#144858=CARTESIAN_POINT('Ctrl Pts',(-14.5068990723497,34.2347923081762,
-14.3841837400463));
#144859=CARTESIAN_POINT('Ctrl Pts',(-6.00825326975288,33.9511278188411,
-19.5257715277998));
#144860=CARTESIAN_POINT('Ctrl Pts',(3.91074720947659,33.6674633295059,-20.0514569816771));
#144861=CARTESIAN_POINT('Ctrl Pts',(12.9052441121519,33.3837988401708,-15.8369667826554));
#144862=CARTESIAN_POINT('Ctrl Pts',(18.8489362599963,33.1001343508356,-7.87861062578073));
#144863=CARTESIAN_POINT('Ctrl Pts',(20.3367264736328,32.8164698615006,1.94225587307272));
#144864=CARTESIAN_POINT('Ctrl Pts',(17.0169107711485,32.5328053721653,11.3039667992308));
#144865=CARTESIAN_POINT('Ctrl Pts',(9.67427460687796,32.2491408828303,17.9934245010726));
#144866=CARTESIAN_POINT('Ctrl Pts',(0.0446623068153865,31.965476393495,
20.4292063130764));
#144867=CARTESIAN_POINT('Ctrl Pts',(-9.59556289662872,31.68181190416,18.0355545473434));
#144868=CARTESIAN_POINT('Ctrl Pts',(-16.9672830312041,31.3981474148247,
11.3782054503749));
#144869=CARTESIAN_POINT('Ctrl Pts',(-20.3281454995571,31.1144829254897,
2.03120739099156));
#144870=CARTESIAN_POINT('Ctrl Pts',(-18.8829913196902,30.8308184361545,
-7.79629771540332));
#144871=CARTESIAN_POINT('Ctrl Pts',(-12.9747526115673,30.5471539468193,
-15.7800946999417));
#144872=CARTESIAN_POINT('Ctrl Pts',(-3.99750972752267,30.2634894574842,
-20.034840842762));
#144873=CARTESIAN_POINT('Ctrl Pts',(2.61454075052372,30.0743797979274,-19.7113420388087));
#144874=CARTESIAN_POINT('Ctrl Pts',(5.68902642746934,29.979824968149,-18.779987294375));
#144875=CARTESIAN_POINT('',(-19.6058478074296,36.5276213236376,5.43562882172281E-6));
#144876=CARTESIAN_POINT('',(19.6086828992606,38.3420632281634,-2.82833994424839E-7));
#144877=CARTESIAN_POINT('Ctrl Pts',(-19.6058478074296,36.5276213236376,
5.43562882172281E-6));
#144878=CARTESIAN_POINT('Ctrl Pts',(-19.6068773342981,36.5735385547976,
1.55310448889252));
#144879=CARTESIAN_POINT('Ctrl Pts',(-19.4243747112689,36.6196317113394,
3.11840650960561));
#144880=CARTESIAN_POINT('Ctrl Pts',(-18.6744122755704,36.7125332802235,
6.18148533703358));
#144881=CARTESIAN_POINT('Ctrl Pts',(-18.1094570220841,36.7593416925657,
7.67977218252013));
#144882=CARTESIAN_POINT('Ctrl Pts',(-16.6239367629233,36.8536737730642,
10.5179339088536));
#144883=CARTESIAN_POINT('Ctrl Pts',(-15.7029960843318,36.9011974412203,
11.857511573533));
#144884=CARTESIAN_POINT('Ctrl Pts',(-13.5350109707537,36.9969600333602,
14.2796018881441));
#144885=CARTESIAN_POINT('Ctrl Pts',(-12.2899058633315,37.0451989573439,
15.3637357155119));
#144886=CARTESIAN_POINT('Ctrl Pts',(-10.7483882621013,37.0998700782366,
16.3984314406527));
#144887=CARTESIAN_POINT('Ctrl Pts',(-10.488542891995,37.1089903136232,16.5670220449884));
#144888=CARTESIAN_POINT('Ctrl Pts',(-10.1859663421198,37.1194549897351,
16.7533697790664));
#144889=CARTESIAN_POINT('Ctrl Pts',(-10.0584844970449,37.1238340137548,
16.829908733765));
#144890=CARTESIAN_POINT('Ctrl Pts',(-10.0140433365802,37.1253574581346,
16.8563830931254));
#144891=CARTESIAN_POINT('Ctrl Pts',(-10.0068837977135,37.125602799654,16.8606423076024));
#144892=CARTESIAN_POINT('Ctrl Pts',(-9.97156951852101,37.1268126704018,
16.8816326894171));
#144893=CARTESIAN_POINT('Ctrl Pts',(-9.68859095133503,37.1364916366378,
17.0487699600022));
#144894=CARTESIAN_POINT('Ctrl Pts',(-8.89103560364439,37.163377660301,17.4933191146282));
#144895=CARTESIAN_POINT('Ctrl Pts',(-8.09807438507683,37.1891882592502,
17.8680348819843));
#144896=CARTESIAN_POINT('Ctrl Pts',(-6.48145201825483,37.2408094787914,
18.543889713632));
#144897=CARTESIAN_POINT('Ctrl Pts',(-5.36256703037444,37.2752236540093,
18.8958531778871));
#144898=CARTESIAN_POINT('Ctrl Pts',(-1.93843584585998,37.3784662662294,
19.6479117692719));
#144899=CARTESIAN_POINT('Ctrl Pts',(0.434177586366046,37.4472947897979,
19.7438761162922));
#144900=CARTESIAN_POINT('Ctrl Pts',(5.06039201508172,37.5849520677538,19.0868035923339));
#144901=CARTESIAN_POINT('Ctrl Pts',(7.31455742547578,37.653780822141,18.3388055899907));
#144902=CARTESIAN_POINT('Ctrl Pts',(10.3954661163306,37.7570241268175,16.6671829325848));
#144903=CARTESIAN_POINT('Ctrl Pts',(11.3718858342599,37.7914385905589,16.0176604072382));
#144904=CARTESIAN_POINT('Ctrl Pts',(13.1919015086428,37.8602675757374,14.5524286429046));
#144905=CARTESIAN_POINT('Ctrl Pts',(14.8806209826982,37.9290966186113,12.923210958663));
#144906=CARTESIAN_POINT('Ctrl Pts',(16.2571957930269,37.9979257768705,11.0229276593355));
#144907=CARTESIAN_POINT('Ctrl Pts',(17.4529222003455,38.0667549928193,9.01556457757115));
#144908=CARTESIAN_POINT('Ctrl Pts',(17.959154590322,38.1011696296386,7.95773198994642));
#144909=CARTESIAN_POINT('Ctrl Pts',(19.1826223276105,38.2044136266265,4.67298347531597));
#144910=CARTESIAN_POINT('Ctrl Pts',(19.6075559175737,38.2732430733254,2.33629973227041));
#144911=CARTESIAN_POINT('Ctrl Pts',(19.6086828992606,38.3420632281634,-2.82833994424839E-7));
#144912=CARTESIAN_POINT('Ctrl Pts',(-19.605845489601,36.5276239011561,5.36078771453186E-6));
#144913=CARTESIAN_POINT('Ctrl Pts',(-19.386942550255,36.3307756940044,1.44710854393675E-8));
#144914=CARTESIAN_POINT('Ctrl Pts',(-19.2430847664202,36.0525278624447,
-2.7084950229873E-9));
#144915=CARTESIAN_POINT('Ctrl Pts',(-19.20757147994,35.7605942948706,-2.72637344991833E-9));
#144916=CARTESIAN_POINT('Ctrl Pts',(-19.1838932451549,35.5659496353705,
-2.73829385381841E-9));
#144917=CARTESIAN_POINT('Ctrl Pts',(-19.2083794261908,35.3652213004111,
-2.72764644320319E-9));
#144918=CARTESIAN_POINT('Ctrl Pts',(-19.2773983265169,35.1815110402953,
-2.73400112000676E-9));
#144919=CARTESIAN_POINT('Ctrl Pts',(-19.3464172268431,34.9978007801794,
-2.74035595835645E-9));
#144920=CARTESIAN_POINT('Ctrl Pts',(-19.4599688464595,34.8311085949072,
-2.76371206475723E-9));
#144921=CARTESIAN_POINT('Ctrl Pts',(-19.6059207523492,34.6998743176773,
-2.80551369245472E-9));
#144922=CARTESIAN_POINT('Ctrl Pts',(-19.6062723557699,34.6995581695564,
-2.80561375176535E-9));
#144923=CARTESIAN_POINT('Ctrl Pts',(-19.606623959214,34.6992420214516,-1.87451730749639E-9));
#144924=CARTESIAN_POINT('Ctrl Pts',(-19.6072373775098,34.6986907087998,
8.34325040875225E-6));
#144925=CARTESIAN_POINT('Ctrl Pts',(19.6071463962132,36.5159251521754,1.23618274655174E-6));
#144926=CARTESIAN_POINT('Ctrl Pts',(19.5346353358153,36.5813664857108,-8.3870976487949E-7));
#144927=CARTESIAN_POINT('Ctrl Pts',(19.4701007403731,36.6556302703741,-1.1457827072079E-6));
#144928=CARTESIAN_POINT('Ctrl Pts',(19.4151091573447,36.736418874927,-9.47717346696144E-7));
#144929=CARTESIAN_POINT('Ctrl Pts',(19.3601175743164,36.8172074794799,-7.49651986184387E-7));
#144930=CARTESIAN_POINT('Ctrl Pts',(19.3146702627311,36.9045189985697,-4.42145792889265E-8));
#144931=CARTESIAN_POINT('Ctrl Pts',(19.2802898359961,36.9960169777678,-4.41358536523717E-8));
#144932=CARTESIAN_POINT('Ctrl Pts',(19.2112605831783,37.1797272378836,-4.39777870574275E-8));
#144933=CARTESIAN_POINT('Ctrl Pts',(19.1867707292784,37.380455572843,-4.39215316030422E-8));
#144934=CARTESIAN_POINT('Ctrl Pts',(19.210452515745,37.5751002323432,-4.39759584164312E-8));
#144935=CARTESIAN_POINT('Ctrl Pts',(19.2459661212462,37.8669926391996,-4.40575772048021E-8));
#144936=CARTESIAN_POINT('Ctrl Pts',(19.38981422247,38.1452070640894,4.83637824026191E-8));
#144937=CARTESIAN_POINT('Ctrl Pts',(19.6086937317178,38.3420464963178,-7.12409195800458E-7));
#144938=CARTESIAN_POINT('Ctrl Pts',(2.35308711660641,55.6631561682667,19.4810141131675));
#144939=CARTESIAN_POINT('Ctrl Pts',(-0.836177570637163,55.5686013384883,
19.86624137102));
#144940=CARTESIAN_POINT('Ctrl Pts',(-7.40437233443277,55.3794916789315,
19.040577712698));
#144941=CARTESIAN_POINT('Ctrl Pts',(-15.5097781103957,55.0958271895964,
13.2964668168065));
#144942=CARTESIAN_POINT('Ctrl Pts',(-19.9471456815097,54.8121627002612,
4.41072023820918));
#144943=CARTESIAN_POINT('Ctrl Pts',(-19.6697430247666,54.5284982109261,
-5.51852151147492));
#144944=CARTESIAN_POINT('Ctrl Pts',(-14.7420297594324,54.2448337215909,
-14.1427836181502));
#144945=CARTESIAN_POINT('Ctrl Pts',(-6.32948010341479,53.9611692322558,
-19.4238840093808));
#144946=CARTESIAN_POINT('Ctrl Pts',(3.57945598289861,53.6775047429206,-20.1130676885921));
#144947=CARTESIAN_POINT('Ctrl Pts',(12.6421595856548,53.3938402535855,-16.0475619479634));
#144948=CARTESIAN_POINT('Ctrl Pts',(18.716273712003,53.1101757642503,-8.18837881994133));
#144949=CARTESIAN_POINT('Ctrl Pts',(20.3658389755175,52.8265112749152,1.60652866949811));
#144950=CARTESIAN_POINT('Ctrl Pts',(17.2009151616198,52.54284678558,11.0216583145532));
#144951=CARTESIAN_POINT('Ctrl Pts',(9.96968294609888,52.2591822962449,17.8312589283967));
#144952=CARTESIAN_POINT('Ctrl Pts',(0.381613941123223,51.9755178069097,
20.4255421529369));
#144953=CARTESIAN_POINT('Ctrl Pts',(-9.29666955748432,51.6918533175746,
18.1912156516937));
#144954=CARTESIAN_POINT('Ctrl Pts',(-16.7772150983034,51.4081888282394,
11.6564765993009));
#144955=CARTESIAN_POINT('Ctrl Pts',(-20.2916183484425,51.1245243389043,
2.36614013857206));
#144956=CARTESIAN_POINT('Ctrl Pts',(-19.0090722426265,50.8408598495692,
-7.48355299426692));
#144957=CARTESIAN_POINT('Ctrl Pts',(-13.2327714994836,50.557195360234,-15.5641303109225));
#144958=CARTESIAN_POINT('Ctrl Pts',(-4.3282365833005,50.2735308708989,-19.96533900255));
#144959=CARTESIAN_POINT('Ctrl Pts',(5.59949572763116,49.9898663815637,-19.646731056189));
#144960=CARTESIAN_POINT('Ctrl Pts',(14.2035043067966,49.7062018922286,-14.683625538629));
#144961=CARTESIAN_POINT('Ctrl Pts',(19.4497969873469,49.4225374028934,-6.24930321681794));
#144962=CARTESIAN_POINT('Ctrl Pts',(20.0981474222916,49.1388729135583,3.66235767703155));
#144963=CARTESIAN_POINT('Ctrl Pts',(15.9952852251765,48.8552084242231,12.7082352871608));
#144964=CARTESIAN_POINT('Ctrl Pts',(8.11112918050874,48.571543934888,18.7498793855759));
#144965=CARTESIAN_POINT('Ctrl Pts',(-1.69050207272523,48.2878794455528,
20.35904212617));
#144966=CARTESIAN_POINT('Ctrl Pts',(-11.0924977459054,48.0042149562177,
17.1553165902359));
#144967=CARTESIAN_POINT('Ctrl Pts',(-17.8722211123635,47.7205504668825,
9.89606518091128));
#144968=CARTESIAN_POINT('Ctrl Pts',(-20.4269419990139,47.4368859775474,
0.297378753067758));
#144969=CARTESIAN_POINT('Ctrl Pts',(-18.1527230433581,47.1532214882123,
-9.37160816856904));
#144970=CARTESIAN_POINT('Ctrl Pts',(-11.5871908037557,46.8695569988771,
-16.8251419854719));
#144971=CARTESIAN_POINT('Ctrl Pts',(-2.28244055807874,46.585892509542,-20.3012033794262));
#144972=CARTESIAN_POINT('Ctrl Pts',(7.56187983711918,46.3022280202068,-18.9780496069259));
#144973=CARTESIAN_POINT('Ctrl Pts',(15.618567857874,46.0185635308717,-13.1684749163659));
#144974=CARTESIAN_POINT('Ctrl Pts',(19.9830182146419,45.7348990415365,-4.24586582304055));
#144975=CARTESIAN_POINT('Ctrl Pts',(19.6234725454198,45.4512345522014,5.6804681860849));
#144976=CARTESIAN_POINT('Ctrl Pts',(14.6249276356951,45.1675700628662,14.2639365255409));
#144977=CARTESIAN_POINT('Ctrl Pts',(6.1690421336071,44.8839055735311,19.4754027611177));
#144978=CARTESIAN_POINT('Ctrl Pts',(-3.74520817655413,44.6002410841959,
20.082873531152));
#144979=CARTESIAN_POINT('Ctrl Pts',(-12.7740893021154,44.3165765948608,
15.9427424258048));
#144980=CARTESIAN_POINT('Ctrl Pts',(-18.7831689917446,44.0329121055256,
8.03373861794982));
#144981=CARTESIAN_POINT('Ctrl Pts',(-20.351897643337,43.7492476161905,-1.77444522854548));
#144982=CARTESIAN_POINT('Ctrl Pts',(-17.1094269777999,43.4655831268553,
-11.163149288857));
#144983=CARTESIAN_POINT('Ctrl Pts',(-9.82227876746288,43.1819186375202,
-17.9128789804492));
#144984=CARTESIAN_POINT('Ctrl Pts',(-0.213138685564806,42.898254148185,
-20.4279946508386));
#144985=CARTESIAN_POINT('Ctrl Pts',(9.44638749380751,42.6145896588499,-18.1139216314637));
#144986=CARTESIAN_POINT('Ctrl Pts',(16.8727826965986,42.3309251695147,-11.5177080023473));
#144987=CARTESIAN_POINT('Ctrl Pts',(20.3104431872471,42.0472606801796,-2.19870213798534));
#144988=CARTESIAN_POINT('Ctrl Pts',(18.9467042160094,41.7635961908444,7.64007806930176));
#144989=CARTESIAN_POINT('Ctrl Pts',(13.1039543936255,41.4799317015093,15.6727397988915));
#144990=CARTESIAN_POINT('Ctrl Pts',(4.16342285401973,41.1962672121741,20.0003575891181));
#144991=CARTESIAN_POINT('Ctrl Pts',(-5.76134404010869,40.912602722839,19.5998803161013));
#144992=CARTESIAN_POINT('Ctrl Pts',(-14.3241261700974,40.6289382335039,
14.5659810180111));
#144993=CARTESIAN_POINT('Ctrl Pts',(-19.5006773325508,40.3452737441687,
6.08867613901365));
#144994=CARTESIAN_POINT('Ctrl Pts',(-20.0672581074617,40.0616092548336,
-3.82799498463215));
#144995=CARTESIAN_POINT('Ctrl Pts',(-15.8899285013867,39.7779447654984,
-12.8397260786543));
#144996=CARTESIAN_POINT('Ctrl Pts',(-7.95621143231152,39.4942802761632,
-18.8161391682379));
#144997=CARTESIAN_POINT('Ctrl Pts',(1.85835820784766,39.2106157868282,-20.3444070526613));
#144998=CARTESIAN_POINT('Ctrl Pts',(11.2336109894543,38.926951297493,-17.0632463996203));
#144999=CARTESIAN_POINT('Ctrl Pts',(17.9532322189983,38.6432868081578,-9.74832531460192));
#145000=CARTESIAN_POINT('Ctrl Pts',(20.4286999009559,38.3596223188227,-0.12889499355195));
#145001=CARTESIAN_POINT('Ctrl Pts',(18.0748121707474,38.0759578294876,9.52100617250831));
#145002=CARTESIAN_POINT('Ctrl Pts',(11.4480293296981,37.7922933401524,16.9201364657096));
#145003=CARTESIAN_POINT('Ctrl Pts',(2.11492632471884,37.5086288508173,20.3193375935092));
#145004=CARTESIAN_POINT('Ctrl Pts',(-7.71814636969478,37.2249643614821,
18.9150366117471));
#145005=CARTESIAN_POINT('Ctrl Pts',(-15.726645213299,36.941299872147,13.0392110278167));
#145006=CARTESIAN_POINT('Ctrl Pts',(-20.017356820919,36.6576353828118,4.08090907120032));
#145007=CARTESIAN_POINT('Ctrl Pts',(-19.5759547942569,36.3739708934767,
-5.84212189597385));
#145008=CARTESIAN_POINT('Ctrl Pts',(-14.5067866363524,36.0903064041415,
-14.3840722555241));
#145009=CARTESIAN_POINT('Ctrl Pts',(-6.00820670381315,35.8066419148064,
-19.5256201937797));
#145010=CARTESIAN_POINT('Ctrl Pts',(3.91071690116573,35.5229774254712,-20.0513015727259));
#145011=CARTESIAN_POINT('Ctrl Pts',(12.9051440864865,35.2393129361361,-15.836844039274));
#145012=CARTESIAN_POINT('Ctrl Pts',(18.8487901790361,34.9556484468009,-7.87854956109791));
#145013=CARTESIAN_POINT('Ctrl Pts',(20.3365688392524,34.6719839574659,1.94224081642136));
#145014=CARTESIAN_POINT('Ctrl Pts',(17.0167789114055,34.3883194681306,11.3038791944104));
#145015=CARTESIAN_POINT('Ctrl Pts',(9.67419956761905,34.1046549787955,17.9932850304986));
#145016=CARTESIAN_POINT('Ctrl Pts',(0.0446620780017708,33.8209904894603,
20.4290480022488));
#145017=CARTESIAN_POINT('Ctrl Pts',(-9.59548876001614,33.5373260001252,
18.0354147123321));
#145018=CARTESIAN_POINT('Ctrl Pts',(-16.9671510611812,33.2536615107901,
11.3781173646993));
#145019=CARTESIAN_POINT('Ctrl Pts',(-20.327988873431,32.9699970214549,2.03119144706522));
#145020=CARTESIAN_POINT('Ctrl Pts',(-18.882843118214,32.6863325321198,-7.79623688916886));
#145021=CARTESIAN_POINT('Ctrl Pts',(-12.974655776204,32.4026680427846,-15.7799732044501));
#145022=CARTESIAN_POINT('Ctrl Pts',(-3.99747079481186,32.1190035534495,
-20.0346838394028));
#145023=CARTESIAN_POINT('Ctrl Pts',(2.61450742368379,31.9298938938927,-19.7111920003019));
#145024=CARTESIAN_POINT('Ctrl Pts',(5.68898199535994,31.8353390641143,-18.7798406199905));
#145025=CARTESIAN_POINT('Ctrl Pts',(2.35247451361281,55.6585629685637,19.4759424235221));
#145026=CARTESIAN_POINT('Ctrl Pts',(-0.835954044174774,55.5640081387853,
19.8610686863525));
#145027=CARTESIAN_POINT('Ctrl Pts',(-7.4024480296698,55.3748984792284,19.0356203314463));
#145028=CARTESIAN_POINT('Ctrl Pts',(-15.5057382293109,55.0912339898934,
13.2930048013961));
#145029=CARTESIAN_POINT('Ctrl Pts',(-19.9419529445085,54.8075695005581,
4.40957186878231));
#145030=CARTESIAN_POINT('Ctrl Pts',(-19.6646212768537,54.5239050112231,
-5.51708469180273));
#145031=CARTESIAN_POINT('Ctrl Pts',(-14.7381916416059,54.2402405218879,
-14.1391013081035));
#145032=CARTESIAN_POINT('Ctrl Pts',(-6.32783201705067,53.9565760325528,
-19.4188266920463));
#145033=CARTESIAN_POINT('Ctrl Pts',(3.578523961509,53.6729115432176,-20.1078309249584));
#145034=CARTESIAN_POINT('Ctrl Pts',(12.6388680217749,53.3892470538825,-16.043383707438));
#145035=CARTESIAN_POINT('Ctrl Pts',(18.7114006150979,53.1055825645473,-8.18624684292945));
#145036=CARTESIAN_POINT('Ctrl Pts',(20.3605364075023,52.8219180752122,1.60611038358585));
#145037=CARTESIAN_POINT('Ctrl Pts',(17.1964366226151,52.5382535858769,11.0187886481856));
#145038=CARTESIAN_POINT('Ctrl Pts',(9.96708718002274,52.2545890965418,17.8266162724855));
#145039=CARTESIAN_POINT('Ctrl Pts',(0.381514580940291,51.9709246072066,
20.4202240336472));
#145040=CARTESIAN_POINT('Ctrl Pts',(-9.29424901920701,51.6872601178715,
18.1864792752938));
#145041=CARTESIAN_POINT('Ctrl Pts',(-16.7728468799808,51.4035956285364,
11.6534416476308));
#145042=CARTESIAN_POINT('Ctrl Pts',(-20.2863350982357,51.1199311392012,
2.36552407582162));
#145043=CARTESIAN_POINT('Ctrl Pts',(-19.0041229241428,50.8362666498662,
-7.48160453054787));
#145044=CARTESIAN_POINT('Ctrl Pts',(-13.2293261339785,50.552602160531,-15.5600779385785));
#145045=CARTESIAN_POINT('Ctrl Pts',(-4.32710965711362,50.2689376711959,
-19.9601407045388));
#145046=CARTESIAN_POINT('Ctrl Pts',(5.59803780861646,49.9852731818607,-19.641615712896));
#145047=CARTESIAN_POINT('Ctrl Pts',(14.1998061953725,49.7016086925256,-14.6798024199021));
#145048=CARTESIAN_POINT('Ctrl Pts',(19.4447329190163,49.4179442031904,-6.24767610993663));
#145049=CARTESIAN_POINT('Ctrl Pts',(20.0929145454661,49.1342797138553,3.6614041231438));
#145050=CARTESIAN_POINT('Ctrl Pts',(15.9911205946964,48.8506152245201,12.7049264931452));
#145051=CARTESIAN_POINT('Ctrl Pts',(8.10901731720995,48.566950735185,18.7449975520795));
#145052=CARTESIAN_POINT('Ctrl Pts',(-1.69006192324604,48.2832862458497,
20.3537413212014));
#145053=CARTESIAN_POINT('Ctrl Pts',(-11.0896096352173,47.9996217565146,
17.1508499268804));
#145054=CARTESIAN_POINT('Ctrl Pts',(-17.8675677913534,47.7159572671794,
9.89348858073751));
#145055=CARTESIAN_POINT('Ctrl Pts',(-20.4216235152184,47.4322927778444,
0.297301325713269));
#145056=CARTESIAN_POINT('Ctrl Pts',(-18.1479966891463,47.1486282885093,
-9.36916811923689));
#145057=CARTESIAN_POINT('Ctrl Pts',(-11.5841738917515,46.8649637991741,
-16.8207612883998));
#145058=CARTESIAN_POINT('Ctrl Pts',(-2.2818462878682,46.581299309839,-20.2959176337082));
#145059=CARTESIAN_POINT('Ctrl Pts',(7.55991097974546,46.2976348205038,-18.9731083656324));
#145060=CARTESIAN_POINT('Ctrl Pts',(15.6145013118357,46.0139703311687,-13.16504629154));
#145061=CARTESIAN_POINT('Ctrl Pts',(19.9778153135633,45.7303058418335,-4.24476034339613));
#145062=CARTESIAN_POINT('Ctrl Pts',(19.6183632578549,45.4466413524984,5.67898918457795));
#145063=CARTESIAN_POINT('Ctrl Pts',(14.621119799914,45.1629768631631,14.2602226796174));
#145064=CARTESIAN_POINT('Ctrl Pts',(6.1674359239932,44.8793123738281,19.4703320259092));
#145065=CARTESIAN_POINT('Ctrl Pts',(-3.74423305120258,44.5956478844928,
20.0776446311312));
#145066=CARTESIAN_POINT('Ctrl Pts',(-12.7707633619448,44.3119833951578,
15.9385914756894));
#145067=CARTESIAN_POINT('Ctrl Pts',(-18.7782784907623,44.0283189058226,
8.03164690453235));
#145068=CARTESIAN_POINT('Ctrl Pts',(-20.3465986985498,43.7446544164875,
-1.77398322311195));
#145069=CARTESIAN_POINT('Ctrl Pts',(-17.1049722625451,43.4609899271523,
-11.1602427829002));
#145070=CARTESIAN_POINT('Ctrl Pts',(-9.81972137877189,43.1773254378172,
-17.9082150735074));
#145071=CARTESIAN_POINT('Ctrl Pts',(-0.213083191470515,42.893660948482,
-20.4226758929682));
#145072=CARTESIAN_POINT('Ctrl Pts',(9.443927974472,42.6099964591469,-18.1092053798253));
#145073=CARTESIAN_POINT('Ctrl Pts',(16.868389595499,42.3263319698117,-11.5147091813111));
#145074=CARTESIAN_POINT('Ctrl Pts',(20.3051550357961,42.0426674804766,-2.19812967042301));
#145075=CARTESIAN_POINT('Ctrl Pts',(18.941771135994,41.7590029911413,7.63808885175711));
#145076=CARTESIAN_POINT('Ctrl Pts',(13.1005425677583,41.4753385018062,15.6686591483147));
#145077=CARTESIAN_POINT('Ctrl Pts',(4.16233883973193,41.191674012471,19.9951501734537));
#145078=CARTESIAN_POINT('Ctrl Pts',(-5.75984398126879,40.9080095231359,
19.5947771711538));
#145079=CARTESIAN_POINT('Ctrl Pts',(-14.3203966528292,40.6243450338009,
14.5621885299326));
#145080=CARTESIAN_POINT('Ctrl Pts',(-19.4956000167,40.3406805444657,6.08709085398259));
#145081=CARTESIAN_POINT('Ctrl Pts',(-20.0620332731684,40.0570160551306,
-3.82699830439993));
#145082=CARTESIAN_POINT('Ctrl Pts',(-15.8857913022283,39.7733515657954,
-12.8363830488904));
#145083=CARTESIAN_POINT('Ctrl Pts',(-7.95413990434726,39.4896870764602,
-18.8112400829384));
#145084=CARTESIAN_POINT('Ctrl Pts',(1.85787435431672,39.2060225871252,-20.3391100581702));
#145085=CARTESIAN_POINT('Ctrl Pts',(11.2306861376571,38.92235809779,-17.0588037082239));
#145086=CARTESIAN_POINT('Ctrl Pts',(17.9485578054405,38.6386936084548,-9.74578718088502));
#145087=CARTESIAN_POINT('Ctrl Pts',(20.4233809594614,38.3550291191197,-0.128861433661739));
#145088=CARTESIAN_POINT('Ctrl Pts',(18.0701061018895,38.0713646297846,9.51852722499672));
#145089=CARTESIAN_POINT('Ctrl Pts',(11.4450486506248,37.7877001404493,16.9157310352918));
#145090=CARTESIAN_POINT('Ctrl Pts',(2.11437566954724,37.5040356511143,20.3140471262575));
#145091=CARTESIAN_POINT('Ctrl Pts',(-7.71613682582219,37.2203711617791,
18.9101117769003));
#145092=CARTESIAN_POINT('Ctrl Pts',(-15.7225505275519,36.9367066724439,
13.0358160589347));
#145093=CARTESIAN_POINT('Ctrl Pts',(-20.0121449792825,36.6530421831088,
4.07984654069534));
#145094=CARTESIAN_POINT('Ctrl Pts',(-19.570857878601,36.3693776937737,-5.84060080529386));
#145095=CARTESIAN_POINT('Ctrl Pts',(-14.5030095606927,36.0857132044385,
-14.3803271303707));
#145096=CARTESIAN_POINT('Ctrl Pts',(-6.00664236988544,35.8020487151034,
-19.5205363835633));
#145097=CARTESIAN_POINT('Ctrl Pts',(3.90969868212814,35.5183842257682,-20.0460808931517));
#145098=CARTESIAN_POINT('Ctrl Pts',(12.9017840257226,35.2347197364331,-15.8327206611571));
#145099=CARTESIAN_POINT('Ctrl Pts',(18.8438825892667,34.9510552470979,-7.87649825435995));
#145100=CARTESIAN_POINT('Ctrl Pts',(20.3312738920437,34.6673907577629,1.94173512410548));
#145101=CARTESIAN_POINT('Ctrl Pts',(17.0123483056708,34.3837262684276,11.3009360443548));
#145102=CARTESIAN_POINT('Ctrl Pts',(9.67168075942046,34.1000617790925,17.988600194117));
#145103=CARTESIAN_POINT('Ctrl Pts',(0.0446503983630494,33.8163972897572,
20.4237289590255));
#145104=CARTESIAN_POINT('Ctrl Pts',(-9.59299031791114,33.5327328004222,
18.0307189233321));
#145105=CARTESIAN_POINT('Ctrl Pts',(-16.9627335925823,33.2490683110871,
11.375154844335));
#145106=CARTESIAN_POINT('Ctrl Pts',(-20.3226957496675,32.9654038217519,
2.03066268125984));
#145107=CARTESIAN_POINT('Ctrl Pts',(-18.8779274714526,32.6817393324168,
-7.79420718800329));
#145108=CARTESIAN_POINT('Ctrl Pts',(-12.9712759915485,32.3980748430816,
-15.7758642817733));
#145109=CARTESIAN_POINT('Ctrl Pts',(-3.99643345408108,32.1144103537465,
-20.0294682376252));
#145110=CARTESIAN_POINT('Ctrl Pts',(2.61383238833494,31.9253006941897,-19.7060586818794));
#145111=CARTESIAN_POINT('Ctrl Pts',(5.68750092507729,31.8307458644113,-18.7749514739398));
#145112=CARTESIAN_POINT('Ctrl Pts',(2.35186191061921,55.6539697688606,19.4708707338767));
#145113=CARTESIAN_POINT('Ctrl Pts',(-0.835730517712384,55.5594149390822,
19.855896001685));
#145114=CARTESIAN_POINT('Ctrl Pts',(-7.40052372490683,55.3703052795254,
19.0306629501947));
#145115=CARTESIAN_POINT('Ctrl Pts',(-15.5016983482262,55.0866407901903,
13.2895427859857));
#145116=CARTESIAN_POINT('Ctrl Pts',(-19.9367602075072,54.8029763008551,
4.40842349935545));
#145117=CARTESIAN_POINT('Ctrl Pts',(-19.6594995289409,54.51931181152,-5.51564787213054));
#145118=CARTESIAN_POINT('Ctrl Pts',(-14.7343535237793,54.2356473221848,
-14.1354189980568));
#145119=CARTESIAN_POINT('Ctrl Pts',(-6.32618393068655,53.9519828328497,
-19.4137693747118));
#145120=CARTESIAN_POINT('Ctrl Pts',(3.5775919401194,53.6683183435145,-20.1025941613248));
#145121=CARTESIAN_POINT('Ctrl Pts',(12.6355764578951,53.3846538541794,-16.0392054669125));
#145122=CARTESIAN_POINT('Ctrl Pts',(18.7065275181928,53.1009893648442,-8.18411486591757));
#145123=CARTESIAN_POINT('Ctrl Pts',(20.355233839487,52.8173248755091,1.60569209767359));
#145124=CARTESIAN_POINT('Ctrl Pts',(17.1919580836104,52.5336603861739,11.015918981818));
#145125=CARTESIAN_POINT('Ctrl Pts',(9.9644914139466,52.2499958968388,17.8219736165744));
#145126=CARTESIAN_POINT('Ctrl Pts',(0.381415220757358,51.9663314075036,
20.4149059143575));
#145127=CARTESIAN_POINT('Ctrl Pts',(-9.29182848092971,51.6826669181685,
18.181742898894));
#145128=CARTESIAN_POINT('Ctrl Pts',(-16.7684786616583,51.3990024288333,
11.6504066959607));
#145129=CARTESIAN_POINT('Ctrl Pts',(-20.2810518480289,51.1153379394982,
2.36490801307118));
#145130=CARTESIAN_POINT('Ctrl Pts',(-18.9991736056591,50.8316734501631,
-7.47965606682882));
#145131=CARTESIAN_POINT('Ctrl Pts',(-13.2258807684735,50.5480089608279,
-15.5560255662346));
#145132=CARTESIAN_POINT('Ctrl Pts',(-4.32598273092673,50.2643444714928,
-19.9549424065277));
#145133=CARTESIAN_POINT('Ctrl Pts',(5.59657988960176,49.9806799821576,-19.636500369603));
#145134=CARTESIAN_POINT('Ctrl Pts',(14.1961080839485,49.6970154928225,-14.6759793011752));
#145135=CARTESIAN_POINT('Ctrl Pts',(19.4396688506857,49.4133510034873,-6.24604900305533));
#145136=CARTESIAN_POINT('Ctrl Pts',(20.0876816686406,49.1296865141522,3.66045056925605));
#145137=CARTESIAN_POINT('Ctrl Pts',(15.9869559642162,48.846022024817,12.7016176991295));
#145138=CARTESIAN_POINT('Ctrl Pts',(8.10690545391116,48.5623575354819,18.7401157185831));
#145139=CARTESIAN_POINT('Ctrl Pts',(-1.68962177376686,48.2786930461467,
20.3484405162329));
#145140=CARTESIAN_POINT('Ctrl Pts',(-11.0867215245292,47.9950285568116,
17.1463832635249));
#145141=CARTESIAN_POINT('Ctrl Pts',(-17.8629144703433,47.7113640674764,
9.89091198056374));
#145142=CARTESIAN_POINT('Ctrl Pts',(-20.4163050314229,47.4276995781413,
0.297223898358779));
#145143=CARTESIAN_POINT('Ctrl Pts',(-18.1432703349345,47.1440350888062,
-9.36672806990475));
#145144=CARTESIAN_POINT('Ctrl Pts',(-11.5811569797474,46.860370599471,-16.8163805913277));
#145145=CARTESIAN_POINT('Ctrl Pts',(-2.28125201765766,46.5767061101359,
-20.2906318879902));
#145146=CARTESIAN_POINT('Ctrl Pts',(7.55794212237173,46.2930416208007,-18.9681671243389));
#145147=CARTESIAN_POINT('Ctrl Pts',(15.6104347657974,46.0093771314656,-13.1616176667141));
#145148=CARTESIAN_POINT('Ctrl Pts',(19.9726124124846,45.7257126421304,-4.2436548637517));
#145149=CARTESIAN_POINT('Ctrl Pts',(19.61325397029,45.4420481527953,5.67751018307102));
#145150=CARTESIAN_POINT('Ctrl Pts',(14.617311964133,45.1583836634601,14.256508833694));
#145151=CARTESIAN_POINT('Ctrl Pts',(6.1658297143793,44.874719174125,19.4652612907007));
#145152=CARTESIAN_POINT('Ctrl Pts',(-3.74325792585103,44.5910546847898,
20.0724157311104));
#145153=CARTESIAN_POINT('Ctrl Pts',(-12.7674374217743,44.3073901954547,
15.934440525574));
#145154=CARTESIAN_POINT('Ctrl Pts',(-18.77338798978,44.0237257061195,8.02955519111489));
#145155=CARTESIAN_POINT('Ctrl Pts',(-20.3412997537626,43.7400612167844,
-1.77352121767841));
#145156=CARTESIAN_POINT('Ctrl Pts',(-17.1005175472903,43.4563967274492,
-11.1573362769433));
#145157=CARTESIAN_POINT('Ctrl Pts',(-9.81716399008091,43.1727322381141,
-17.9035511665657));
#145158=CARTESIAN_POINT('Ctrl Pts',(-0.213027697376223,42.8890677487789,
-20.4173571350978));
#145159=CARTESIAN_POINT('Ctrl Pts',(9.44146845513648,42.6054032594438,-18.1044891281869));
#145160=CARTESIAN_POINT('Ctrl Pts',(16.8639964943994,42.3217387701086,-11.5117103602749));
#145161=CARTESIAN_POINT('Ctrl Pts',(20.2998668843451,42.0380742807735,-2.19755720286068));
#145162=CARTESIAN_POINT('Ctrl Pts',(18.9368380559786,41.7544097914383,7.63609963421245));
#145163=CARTESIAN_POINT('Ctrl Pts',(13.0971307418911,41.4707453021032,15.6645784977378));
#145164=CARTESIAN_POINT('Ctrl Pts',(4.16125482544413,41.187080812768,19.9899427577892));
#145165=CARTESIAN_POINT('Ctrl Pts',(-5.75834392242889,40.9034163234329,
19.5896740262063));
#145166=CARTESIAN_POINT('Ctrl Pts',(-14.3166671355611,40.6197518340978,
14.5583960418542));
#145167=CARTESIAN_POINT('Ctrl Pts',(-19.4905227008492,40.3360873447626,
6.08550556895152));
#145168=CARTESIAN_POINT('Ctrl Pts',(-20.056808438875,40.0524228554275,-3.82600162416772));
#145169=CARTESIAN_POINT('Ctrl Pts',(-15.8816541030699,39.7687583660923,
-12.8330400191265));
#145170=CARTESIAN_POINT('Ctrl Pts',(-7.95206837638299,39.4850938767571,
-18.8063409976389));
#145171=CARTESIAN_POINT('Ctrl Pts',(1.85739050078578,39.2014293874221,-20.3338130636791));
#145172=CARTESIAN_POINT('Ctrl Pts',(11.22776128586,38.9177648980869,-17.0543610168275));
#145173=CARTESIAN_POINT('Ctrl Pts',(17.9438833918827,38.6341004087517,-9.74324904716811));
#145174=CARTESIAN_POINT('Ctrl Pts',(20.418062017967,38.3504359194166,-0.128827873771525));
#145175=CARTESIAN_POINT('Ctrl Pts',(18.0654000330317,38.0667714300815,9.51604827748511));
#145176=CARTESIAN_POINT('Ctrl Pts',(11.4420679715514,37.7831069407463,16.911325604874));
#145177=CARTESIAN_POINT('Ctrl Pts',(2.11382501437564,37.4994424514112,20.3087566590058));
#145178=CARTESIAN_POINT('Ctrl Pts',(-7.7141272819496,37.215777962076,18.9051869420536));
#145179=CARTESIAN_POINT('Ctrl Pts',(-15.7184558418048,36.9321134727409,
13.0324210900526));
#145180=CARTESIAN_POINT('Ctrl Pts',(-20.0069331376461,36.6484489834057,
4.07878401019037));
#145181=CARTESIAN_POINT('Ctrl Pts',(-19.5657609629451,36.3647844940706,
-5.83907971461386));
#145182=CARTESIAN_POINT('Ctrl Pts',(-14.4992324850331,36.0811200047354,
-14.3765820052173));
#145183=CARTESIAN_POINT('Ctrl Pts',(-6.00507803595772,35.7974555154003,
-19.515452573347));
#145184=CARTESIAN_POINT('Ctrl Pts',(3.90868046309055,35.5137910260651,-20.0408602135774));
#145185=CARTESIAN_POINT('Ctrl Pts',(12.8984239649587,35.23012653673,-15.8285972830403));
#145186=CARTESIAN_POINT('Ctrl Pts',(18.8389749994973,34.9464620473948,-7.87444694762198));
#145187=CARTESIAN_POINT('Ctrl Pts',(20.3259789448351,34.6627975580598,1.94122943178962));
#145188=CARTESIAN_POINT('Ctrl Pts',(17.0079176999362,34.3791330687245,11.2979928942992));
#145189=CARTESIAN_POINT('Ctrl Pts',(9.66916195122188,34.0954685793894,17.9839153577354));
#145190=CARTESIAN_POINT('Ctrl Pts',(0.0446387187243297,33.8118040900542,
20.4184099158022));
#145191=CARTESIAN_POINT('Ctrl Pts',(-9.59049187580613,33.5281396007191,
18.026023134332));
#145192=CARTESIAN_POINT('Ctrl Pts',(-16.9583161239834,33.244475111384,11.3721923239707));
#145193=CARTESIAN_POINT('Ctrl Pts',(-20.3174026259039,32.9608106220488,
2.03013391545447));
#145194=CARTESIAN_POINT('Ctrl Pts',(-18.8730118246912,32.6771461327137,
-7.79217748683771));
#145195=CARTESIAN_POINT('Ctrl Pts',(-12.9678962068931,32.3934816433785,
-15.7717553590965));
#145196=CARTESIAN_POINT('Ctrl Pts',(-3.9953961133503,32.1098171540434,-20.0242526358475));
#145197=CARTESIAN_POINT('Ctrl Pts',(2.6131573529861,31.9207074944866,-19.7009253634569));
#145198=CARTESIAN_POINT('Ctrl Pts',(5.68601985479465,31.8261526647082,-18.7700623278891));
#145199=CARTESIAN_POINT('Ctrl Pts',(2.35124930762562,55.6493765691575,19.4657990442313));
#145200=CARTESIAN_POINT('Ctrl Pts',(-0.835506991249996,55.5548217393791,
19.8507233170175));
#145201=CARTESIAN_POINT('Ctrl Pts',(-7.39859942014385,55.3657120798223,
19.025705568943));
#145202=CARTESIAN_POINT('Ctrl Pts',(-15.4976584671414,55.0820475904872,
13.2860807705753));
#145203=CARTESIAN_POINT('Ctrl Pts',(-19.931567470506,54.798383101152,4.40727512992858));
#145204=CARTESIAN_POINT('Ctrl Pts',(-19.654377781028,54.5147186118169,-5.51421105245834));
#145205=CARTESIAN_POINT('Ctrl Pts',(-14.7305154059527,54.2310541224818,
-14.13173668801));
#145206=CARTESIAN_POINT('Ctrl Pts',(-6.32453584432243,53.9473896331466,
-19.4087120573774));
#145207=CARTESIAN_POINT('Ctrl Pts',(3.57665991872979,53.6637251438114,-20.0973573976911));
#145208=CARTESIAN_POINT('Ctrl Pts',(12.6322848940153,53.3800606544763,-16.035027226387));
#145209=CARTESIAN_POINT('Ctrl Pts',(18.7016544212876,53.0963961651411,-8.18198288890569));
#145210=CARTESIAN_POINT('Ctrl Pts',(20.3499312714717,52.812731675806,1.60527381176133));
#145211=CARTESIAN_POINT('Ctrl Pts',(17.1874795446057,52.5290671864708,11.0130493154504));
#145212=CARTESIAN_POINT('Ctrl Pts',(9.96189564787046,52.2454026971357,17.8173309606632));
#145213=CARTESIAN_POINT('Ctrl Pts',(0.381315860574426,51.9617382078005,
20.4095877950678));
#145214=CARTESIAN_POINT('Ctrl Pts',(-9.2894079426524,51.6780737184654,18.1770065224941));
#145215=CARTESIAN_POINT('Ctrl Pts',(-16.7641104433357,51.3944092291302,
11.6473717442906));
#145216=CARTESIAN_POINT('Ctrl Pts',(-20.2757685978221,51.1107447397951,
2.36429195032073));
#145217=CARTESIAN_POINT('Ctrl Pts',(-18.9942242871754,50.82708025046,-7.47770760310978));
#145218=CARTESIAN_POINT('Ctrl Pts',(-13.2224354029684,50.5434157611248,
-15.5519731938906));
#145219=CARTESIAN_POINT('Ctrl Pts',(-4.32485580473984,50.2597512717897,
-19.9497441085165));
#145220=CARTESIAN_POINT('Ctrl Pts',(5.59512197058706,49.9760867824545,-19.6313850263099));
#145221=CARTESIAN_POINT('Ctrl Pts',(14.1924099725245,49.6924222931194,-14.6721561824483));
#145222=CARTESIAN_POINT('Ctrl Pts',(19.4346047823551,49.4087578037842,-6.24442189617403));
#145223=CARTESIAN_POINT('Ctrl Pts',(20.0824487918151,49.1250933144491,3.6594970153683));
#145224=CARTESIAN_POINT('Ctrl Pts',(15.982791333736,48.8414288251139,12.6983089051138));
#145225=CARTESIAN_POINT('Ctrl Pts',(8.10479359061236,48.5577643357788,18.7352338850867));
#145226=CARTESIAN_POINT('Ctrl Pts',(-1.68918162428767,48.2740998464436,
20.3431397112644));
#145227=CARTESIAN_POINT('Ctrl Pts',(-11.0838334138411,47.9904353571085,
17.1419166001694));
#145228=CARTESIAN_POINT('Ctrl Pts',(-17.8582611493331,47.7067708677733,
9.88833538038999));
#145229=CARTESIAN_POINT('Ctrl Pts',(-20.4109865476274,47.4231063784382,
0.297146471004289));
#145230=CARTESIAN_POINT('Ctrl Pts',(-18.1385439807228,47.1394418891031,
-9.3642880205726));
#145231=CARTESIAN_POINT('Ctrl Pts',(-11.5781400677432,46.8557773997679,
-16.8119998942556));
#145232=CARTESIAN_POINT('Ctrl Pts',(-2.28065774744712,46.5721129104328,
-20.2853461422722));
#145233=CARTESIAN_POINT('Ctrl Pts',(7.55597326499801,46.2884484210976,-18.9632258830455));
#145234=CARTESIAN_POINT('Ctrl Pts',(15.6063682197591,46.0047839317625,-13.1581890418883));
#145235=CARTESIAN_POINT('Ctrl Pts',(19.967409511406,45.7211194424273,-4.24254938410727));
#145236=CARTESIAN_POINT('Ctrl Pts',(19.6081446827251,45.4374549530922,5.67603118156409));
#145237=CARTESIAN_POINT('Ctrl Pts',(14.6135041283519,45.153790463757,14.2527949877705));
#145238=CARTESIAN_POINT('Ctrl Pts',(6.16422350476539,44.8701259744219,19.4601905554922));
#145239=CARTESIAN_POINT('Ctrl Pts',(-3.74228280049948,44.5864614850867,
20.0671868310897));
#145240=CARTESIAN_POINT('Ctrl Pts',(-12.7641114816037,44.3027969957516,
15.9302895754586));
#145241=CARTESIAN_POINT('Ctrl Pts',(-18.7684974887977,44.0191325064164,
8.02746347769743));
#145242=CARTESIAN_POINT('Ctrl Pts',(-20.3360008089754,43.7354680170813,
-1.77305921224488));
#145243=CARTESIAN_POINT('Ctrl Pts',(-17.0960628320355,43.4518035277461,
-11.1544297709865));
#145244=CARTESIAN_POINT('Ctrl Pts',(-9.81460660138991,43.168139038411,-17.8988872596239));
#145245=CARTESIAN_POINT('Ctrl Pts',(-0.212972203281932,42.8844745490758,
-20.4120383772274));
#145246=CARTESIAN_POINT('Ctrl Pts',(9.43900893580097,42.6008100597407,-18.0997728765485));
#145247=CARTESIAN_POINT('Ctrl Pts',(16.8596033932998,42.3171455704055,-11.5087115392387));
#145248=CARTESIAN_POINT('Ctrl Pts',(20.2945787328941,42.0334810810704,-2.19698473529835));
#145249=CARTESIAN_POINT('Ctrl Pts',(18.9319049759631,41.7498165917352,7.6341104166678));
#145250=CARTESIAN_POINT('Ctrl Pts',(13.093718916024,41.4661521024001,15.6604978471609));
#145251=CARTESIAN_POINT('Ctrl Pts',(4.16017081115633,41.1824876130649,19.9847353421248));
#145252=CARTESIAN_POINT('Ctrl Pts',(-5.75684386358899,40.8988231237298,
19.5845708812588));
#145253=CARTESIAN_POINT('Ctrl Pts',(-14.3129376182929,40.6151586343947,
14.5546035537758));
#145254=CARTESIAN_POINT('Ctrl Pts',(-19.4854453849984,40.3314941450595,
6.08392028392046));
#145255=CARTESIAN_POINT('Ctrl Pts',(-20.0515836045816,40.0478296557244,
-3.8250049439355));
#145256=CARTESIAN_POINT('Ctrl Pts',(-15.8775169039115,39.7641651663892,
-12.8296969893626));
#145257=CARTESIAN_POINT('Ctrl Pts',(-7.94999684841872,39.480500677054,-18.8014419123395));
#145258=CARTESIAN_POINT('Ctrl Pts',(1.85690664725484,39.196836187719,-20.3285160691879));
#145259=CARTESIAN_POINT('Ctrl Pts',(11.2248364340628,38.9131716983838,-17.049918325431));
#145260=CARTESIAN_POINT('Ctrl Pts',(17.9392089783248,38.6295072090486,-9.7407109134512));
#145261=CARTESIAN_POINT('Ctrl Pts',(20.4127430764725,38.3458427197135,-0.128794313881315));
#145262=CARTESIAN_POINT('Ctrl Pts',(18.0606939641738,38.0621782303784,9.51356932997351));
#145263=CARTESIAN_POINT('Ctrl Pts',(11.4390872924781,37.7785137410432,16.9069201744562));
#145264=CARTESIAN_POINT('Ctrl Pts',(2.11327435920404,37.4948492517081,20.3034661917541));
#145265=CARTESIAN_POINT('Ctrl Pts',(-7.712117738077,37.2111847623729,18.9002621072068));
#145266=CARTESIAN_POINT('Ctrl Pts',(-15.7143611560578,36.9275202730378,
13.0290261211706));
#145267=CARTESIAN_POINT('Ctrl Pts',(-20.0017212960097,36.6438557837026,
4.07772147968539));
#145268=CARTESIAN_POINT('Ctrl Pts',(-19.5606640472892,36.3601912943675,
-5.83755862393387));
#145269=CARTESIAN_POINT('Ctrl Pts',(-14.4954554093735,36.0765268050323,
-14.3728368800639));
#145270=CARTESIAN_POINT('Ctrl Pts',(-6.00351370203,35.7928623156972,-19.5103687631306));
#145271=CARTESIAN_POINT('Ctrl Pts',(3.90766224405295,35.509197826362,-20.0356395340032));
#145272=CARTESIAN_POINT('Ctrl Pts',(12.8950639041948,35.2255333370269,-15.8244739049234));
#145273=CARTESIAN_POINT('Ctrl Pts',(18.8340674097279,34.9418688476917,-7.87239564088401));
#145274=CARTESIAN_POINT('Ctrl Pts',(20.3206839976264,34.6582043583567,1.94072373947375));
#145275=CARTESIAN_POINT('Ctrl Pts',(17.0034870942015,34.3745398690214,11.2950497442436));
#145276=CARTESIAN_POINT('Ctrl Pts',(9.6666431430233,34.0908753796863,17.9792305213538));
#145277=CARTESIAN_POINT('Ctrl Pts',(0.04462703908561,33.8072108903511,20.4130908725788));
#145278=CARTESIAN_POINT('Ctrl Pts',(-9.58799343370113,33.523546401016,18.0213273453319));
#145279=CARTESIAN_POINT('Ctrl Pts',(-16.9538986553845,33.2398819116809,
11.3692298036064));
#145280=CARTESIAN_POINT('Ctrl Pts',(-20.3121095021403,32.9562174223457,
2.0296051496491));
#145281=CARTESIAN_POINT('Ctrl Pts',(-18.8680961779298,32.6725529330106,
-7.79014778567214));
#145282=CARTESIAN_POINT('Ctrl Pts',(-12.9645164222377,32.3888884436754,
-15.7676464364197));
#145283=CARTESIAN_POINT('Ctrl Pts',(-3.99435877261951,32.1052239543403,
-20.0190370340698));
#145284=CARTESIAN_POINT('Ctrl Pts',(2.61248231763726,31.9161142947835,-19.6957920450345));
#145285=CARTESIAN_POINT('Ctrl Pts',(5.684538784512,31.8215594650051,-18.7651731818384));
#145286=CARTESIAN_POINT('Ctrl Pts',(2.32499489361428,55.4525251533119,19.2484409165708));
#145287=CARTESIAN_POINT('Ctrl Pts',(-0.825927285719014,55.3579703235335,
19.6290368312674));
#145288=CARTESIAN_POINT('Ctrl Pts',(-7.31612921601654,55.1688606639768,
18.813246372444));
#145289=CARTESIAN_POINT('Ctrl Pts',(-15.3245207063658,54.8851961746416,
13.1377086815575));
#145290=CARTESIAN_POINT('Ctrl Pts',(-19.7090215990246,54.6015316853065,
4.35805929734841));
#145291=CARTESIAN_POINT('Ctrl Pts',(-19.4348742990482,54.3178671959714,
-5.45263306650719));
#145292=CARTESIAN_POINT('Ctrl Pts',(-14.5660246419556,54.0342027066362,
-13.9739234002933));
#145293=CARTESIAN_POINT('Ctrl Pts',(-6.25390357157437,53.750538217301,-19.1919698858997));
#145294=CARTESIAN_POINT('Ctrl Pts',(3.53671614488966,53.4668737279659,-19.8729246705337));
#145295=CARTESIAN_POINT('Ctrl Pts',(12.491217870594,53.1832092386308,-15.8559597752955));
#145296=CARTESIAN_POINT('Ctrl Pts',(18.492807411069,52.8995447492956,-8.0906124455394));
#145297=CARTESIAN_POINT('Ctrl Pts',(20.1226783565312,52.6158802599605,1.58734727266439));
#145298=CARTESIAN_POINT('Ctrl Pts',(16.9955421586899,52.3322157706253,10.8900636139818));
#145299=CARTESIAN_POINT('Ctrl Pts',(9.85064853032163,52.0485512812902,17.6183599930405));
#145300=CARTESIAN_POINT('Ctrl Pts',(0.37705756702019,51.764886791955,20.1816683969376));
#145301=CARTESIAN_POINT('Ctrl Pts',(-9.18567058791066,51.4812223026199,
17.9740189624988));
#145302=CARTESIAN_POINT('Ctrl Pts',(-16.5769010866546,51.1975578132847,
11.5173023870012));
#145303=CARTESIAN_POINT('Ctrl Pts',(-20.0493435889592,50.9138933239496,
2.33788926101594));
#145304=CARTESIAN_POINT('Ctrl Pts',(-18.782110637875,50.6302288346144,-7.39420201515054));
#145305=CARTESIAN_POINT('Ctrl Pts',(-13.0747768813237,50.3465643452793,
-15.3783000934356));
#145306=CARTESIAN_POINT('Ctrl Pts',(-4.27655896815896,50.0628998559441,
-19.7269599080372));
#145307=CARTESIAN_POINT('Ctrl Pts',(5.53263972709995,49.779235366609,-19.4121560280371));
#145308=CARTESIAN_POINT('Ctrl Pts',(14.0339194829231,49.4955708772738,-14.5083082370103));
#145309=CARTESIAN_POINT('Ctrl Pts',(19.2175732824715,49.2119063879387,-6.17468874411822));
#145310=CARTESIAN_POINT('Ctrl Pts',(19.8581826421499,48.9282418986035,3.61863042017902));
#145311=CARTESIAN_POINT('Ctrl Pts',(15.8043071702995,48.6445774092684,12.5565034472994));
#145312=CARTESIAN_POINT('Ctrl Pts',(8.01428516352118,48.3609129199332,18.5260124495264));
#145313=CARTESIAN_POINT('Ctrl Pts',(-1.67031807517956,48.0772484305981,
20.1159623554698));
#145314=CARTESIAN_POINT('Ctrl Pts',(-10.9600572414944,47.7935839412629,
16.9504881706475));
#145315=CARTESIAN_POINT('Ctrl Pts',(-17.6588331060421,47.5099194519278,
9.77790965865729));
#145316=CARTESIAN_POINT('Ctrl Pts',(-20.18305152782,47.2262549625926,0.293828155811846));
#145317=CARTESIAN_POINT('Ctrl Pts',(-17.9359859430751,46.9425904732575,
-9.25971447776634));
#145318=CARTESIAN_POINT('Ctrl Pts',(-11.4488438389931,46.6589259839223,
-16.6242557340227));
#145319=CARTESIAN_POINT('Ctrl Pts',(-2.2551890241383,46.3752614945872,-20.0588141829296));
#145320=CARTESIAN_POINT('Ctrl Pts',(7.47159366326693,46.0915970052521,-18.7514583990392));
#145321=CARTESIAN_POINT('Ctrl Pts',(15.4320876752591,45.8079325159169,-13.0112479779224));
#145322=CARTESIAN_POINT('Ctrl Pts',(19.7444280366068,45.5242680265818,-4.19517168506042));
#145323=CARTESIAN_POINT('Ctrl Pts',(19.3891752156577,45.2406035372466,5.61264540269537));
#145324=CARTESIAN_POINT('Ctrl Pts',(14.4503111663073,44.9569390479115,14.0936301624802));
#145325=CARTESIAN_POINT('Ctrl Pts',(6.09538594988381,44.6732745585763,19.2428733322712));
#145326=CARTESIAN_POINT('Ctrl Pts',(-3.70049171400454,44.3896100692412,
19.8430911159138));
#145327=CARTESIAN_POINT('Ctrl Pts',(-12.6215711885806,44.105945579906,15.7523917133707));
#145328=CARTESIAN_POINT('Ctrl Pts',(-18.5589045895573,43.8222810905709,
7.93781861694916));
#145329=CARTESIAN_POINT('Ctrl Pts',(-20.1089031752381,43.5386166012357,
-1.75325897937906));
#145330=CARTESIAN_POINT('Ctrl Pts',(-16.9051464639723,43.2549521119006,
-11.02986522998));
#145331=CARTESIAN_POINT('Ctrl Pts',(-9.70500422891889,42.9712876225654,
-17.6990055335474));
#145332=CARTESIAN_POINT('Ctrl Pts',(-0.210593884955166,42.6876231332303,
-20.1840916113531));
#145333=CARTESIAN_POINT('Ctrl Pts',(9.33360096427893,42.4039586438951,-17.8976478063316));
#145334=CARTESIAN_POINT('Ctrl Pts',(16.6713276318887,42.12029415456,-11.3801906376871));
#145335=CARTESIAN_POINT('Ctrl Pts',(20.0679436707092,41.8366296652248,-2.17245041119846));
#145336=CARTESIAN_POINT('Ctrl Pts',(18.7204872610169,41.5529651758897,7.54885823618261));
#145337=CARTESIAN_POINT('Ctrl Pts',(12.9474978074302,41.2693006865546,15.4856128224382));
#145338=CARTESIAN_POINT('Ctrl Pts',(4.11371305596487,40.9856361972194,19.7615603850772));
#145339=CARTESIAN_POINT('Ctrl Pts',(-5.69255562759324,40.7019717078843,
19.3658646692227));
#145340=CARTESIAN_POINT('Ctrl Pts',(-14.1531011639442,40.4183072185491,
14.3920683504143));
#145341=CARTESIAN_POINT('Ctrl Pts',(-19.2678461342498,40.134642729214,6.01597949687477));
#145342=CARTESIAN_POINT('Ctrl Pts',(-19.8276621348665,39.8509782398788,
-3.78229007684054));
#145343=CARTESIAN_POINT('Ctrl Pts',(-15.7002083685513,39.5673137505437,
-12.686424285195));
#145344=CARTESIAN_POINT('Ctrl Pts',(-7.8612170785216,39.2836492612085,-18.5914811137912));
#145345=CARTESIAN_POINT('Ctrl Pts',(1.83617006735736,38.9999847718734,-20.1015020195678));
#145346=CARTESIAN_POINT('Ctrl Pts',(11.0994856427547,38.7163202825382,-16.859517265584));
#145347=CARTESIAN_POINT('Ctrl Pts',(17.7388769687032,38.4326557932031,-9.63193375415516));
#145348=CARTESIAN_POINT('Ctrl Pts',(20.1847884409948,38.148991303868,-0.12735603287229));
#145349=CARTESIAN_POINT('Ctrl Pts',(17.8590052988363,37.8653268145328,9.4073287223333));
#145350=CARTESIAN_POINT('Ctrl Pts',(11.3113439036215,37.5816623251977,16.7181160136924));
#145351=CARTESIAN_POINT('Ctrl Pts',(2.08967485184964,37.2979978358625,20.0767318809684));
#145352=CARTESIAN_POINT('Ctrl Pts',(-7.62599442925154,37.0143333465273,
18.6891977566313));
#145353=CARTESIAN_POINT('Ctrl Pts',(-15.5388746240397,36.7306688571922,
12.8835274547979));
#145354=CARTESIAN_POINT('Ctrl Pts',(-19.7783566544479,36.447004367857,4.03218445804355));
#145355=CARTESIAN_POINT('Ctrl Pts',(-19.3422248048934,36.163339878522,-5.77236902336261));
#145356=CARTESIAN_POINT('Ctrl Pts',(-14.3335807382467,35.8796753891867,
-14.2123315163459));
#145357=CARTESIAN_POINT('Ctrl Pts',(-5.93647081941352,35.5960108998517,
-19.2924911824296));
#145358=CARTESIAN_POINT('Ctrl Pts',(3.86402428529894,35.3123464105164,-19.8118961236782));
#145359=CARTESIAN_POINT('Ctrl Pts',(12.7510613000282,35.0286819211814,-15.6477576999141));
#145360=CARTESIAN_POINT('Ctrl Pts',(18.6237421338962,34.7450174318461,-7.78448249497116));
#145361=CARTESIAN_POINT('Ctrl Pts',(20.093757688683,34.4613529425111,1.91905121165081));
#145362=CARTESIAN_POINT('Ctrl Pts',(16.813603991288,34.1776884531758,11.1689147418606));
#145363=CARTESIAN_POINT('Ctrl Pts',(9.55869422022682,33.8940239638408,17.778451819285));
#145364=CARTESIAN_POINT('Ctrl Pts',(0.0441264831404723,33.6103594745056,
20.1851318772931));
#145365=CARTESIAN_POINT('Ctrl Pts',(-9.48091734348675,33.3266949851705,
17.8200792453289));
#145366=CARTESIAN_POINT('Ctrl Pts',(-16.7645785725748,33.0430304958353,
11.2422646451366));
#145367=CARTESIAN_POINT('Ctrl Pts',(-20.0852613408449,32.7593660065002,
2.0069437579902));
#145368=CARTESIAN_POINT('Ctrl Pts',(-18.6574256024406,32.475701517165,-7.70316059286179));
#145369=CARTESIAN_POINT('Ctrl Pts',(-12.8196685084334,32.1920370278299,
-15.5915497502714));
#145370=CARTESIAN_POINT('Ctrl Pts',(-3.94990131272888,31.9083725384947,
-19.7955112435984));
#145371=CARTESIAN_POINT('Ctrl Pts',(2.58355223125832,31.7192628789379,-19.4757926840709));
#145372=CARTESIAN_POINT('Ctrl Pts',(5.62106434382722,31.6247080491596,-18.5556383510944));
#145373=CARTESIAN_POINT('Ctrl Pts',(2.29623240287978,54.9887272875339,19.0103186286308));
#145374=CARTESIAN_POINT('Ctrl Pts',(-0.815983788566323,54.8941724577555,
19.3862392958837));
#145375=CARTESIAN_POINT('Ctrl Pts',(-7.22546411714879,54.7050627981988,
18.5805245364269));
#145376=CARTESIAN_POINT('Ctrl Pts',(-15.1350380983662,54.4213983088636,
12.9752015336346));
#145377=CARTESIAN_POINT('Ctrl Pts',(-19.4651871309031,54.1377338195285,
4.30414963445148));
#145378=CARTESIAN_POINT('Ctrl Pts',(-19.1944890608874,53.8540693301933,
-5.38518456035737));
#145379=CARTESIAN_POINT('Ctrl Pts',(-14.3858367459639,53.5704048408582,
-13.8010697766533));
#145380=CARTESIAN_POINT('Ctrl Pts',(-6.17654920598262,53.286740351523,-18.9545697240664));
#145381=CARTESIAN_POINT('Ctrl Pts',(3.4929702879451,53.0030758621879,-19.6271015565293));
#145382=CARTESIAN_POINT('Ctrl Pts',(12.3367033313028,52.7194113728527,-15.6598253868265));
#145383=CARTESIAN_POINT('Ctrl Pts',(18.26405653133,52.4357468835176,-7.99053357547642));
#145384=CARTESIAN_POINT('Ctrl Pts',(19.8737654420741,52.1520823941824,1.56771218797512));
#145385=CARTESIAN_POINT('Ctrl Pts',(16.7853116203566,51.8684179048472,10.7553561877176));
#145386=CARTESIAN_POINT('Ctrl Pts',(9.7287983418804,51.5847534155121,17.4004251975624));
#145387=CARTESIAN_POINT('Ctrl Pts',(0.372393496635935,51.301088926177,19.9320260995471));
#145388=CARTESIAN_POINT('Ctrl Pts',(-9.07204611197383,51.0174244368418,
17.7516847503357));
#145389=CARTESIAN_POINT('Ctrl Pts',(-16.3718488697615,50.7337599475067,
11.3748361765261));
#145390=CARTESIAN_POINT('Ctrl Pts',(-19.8013381235903,50.4500954581715,
2.30897014357578));
#145391=CARTESIAN_POINT('Ctrl Pts',(-18.5497805262892,50.1664309688364,
-7.30273754707229));
#145392=CARTESIAN_POINT('Ctrl Pts',(-12.9130450944124,49.8827664795012,
-15.1880742871875));
#145393=CARTESIAN_POINT('Ctrl Pts',(-4.22365898036825,49.5991019901661,
-19.4829422448911));
#145394=CARTESIAN_POINT('Ctrl Pts',(5.46420232823439,49.3154375008309,-19.1720324117574));
#145395=CARTESIAN_POINT('Ctrl Pts',(13.8603233358139,49.0317730114958,-14.3288440170322));
#145396=CARTESIAN_POINT('Ctrl Pts',(18.979856607036,48.7481085221606,-6.0983093564561));
#145397=CARTESIAN_POINT('Ctrl Pts',(19.6125417859329,48.4644440328255,3.57386884803818));
#145398=CARTESIAN_POINT('Ctrl Pts',(15.6088117608643,48.1807795434903,12.4011825745913));
#145399=CARTESIAN_POINT('Ctrl Pts',(7.91515041865896,47.8971150541552,18.2968502123193));
#145400=CARTESIAN_POINT('Ctrl Pts',(-1.64965664963515,47.6134505648201,
19.8671328272861));
#145401=CARTESIAN_POINT('Ctrl Pts',(-10.8244840173986,47.3297860754849,
16.7408147829438));
#145402=CARTESIAN_POINT('Ctrl Pts',(-17.440397664954,47.0461215861498,9.65695931067027));
#145403=CARTESIAN_POINT('Ctrl Pts',(-19.9333921230027,46.7624570968146,
0.290193573479362));
#145404=CARTESIAN_POINT('Ctrl Pts',(-17.7141221892633,46.4787926074795,
-9.14517407726722));
#145405=CARTESIAN_POINT('Ctrl Pts',(-11.3072244443864,46.1951281181443,
-16.4186177616698));
#145406=CARTESIAN_POINT('Ctrl Pts',(-2.22729288817802,45.9114636288091,
-19.8106915636451));
#145407=CARTESIAN_POINT('Ctrl Pts',(7.3791718793543,45.6277991394741,-18.519507450646));
#145408=CARTESIAN_POINT('Ctrl Pts',(15.2411965298458,45.3441346501388,-12.8503020267311));
#145409=CARTESIAN_POINT('Ctrl Pts',(19.5001942969629,45.0604701608038,-4.14327843866249));
#145410=CARTESIAN_POINT('Ctrl Pts',(19.149335866412,44.7768056714686,5.54321835353227));
#145411=CARTESIAN_POINT('Ctrl Pts',(14.2715643558846,44.4931411821334,13.919295408728));
#145412=CARTESIAN_POINT('Ctrl Pts',(6.01998751836924,44.2094766927983,19.0048437014954));
#145413=CARTESIAN_POINT('Ctrl Pts',(-3.65471753770749,43.9258122034632,
19.5976369381404));
#145414=CARTESIAN_POINT('Ctrl Pts',(-12.4654454438462,43.642147714128,15.5575384854444));
#145415=CARTESIAN_POINT('Ctrl Pts',(-18.3293354846332,43.3584832247928,
7.8396297445323));
#145416=CARTESIAN_POINT('Ctrl Pts',(-19.860160967385,43.0748187354577,-1.73157159515585));
#145417=CARTESIAN_POINT('Ctrl Pts',(-16.6960339420766,42.7911542461225,
-10.8934284981642));
#145418=CARTESIAN_POINT('Ctrl Pts',(-9.58495570324397,42.5074897567875,
-17.4800731693675));
#145419=CARTESIAN_POINT('Ctrl Pts',(-0.207988890170126,42.2238252674523,
-19.9344193409579));
#145420=CARTESIAN_POINT('Ctrl Pts',(9.21814660603553,41.9401607781171,-17.6762582858823));
#145421=CARTESIAN_POINT('Ctrl Pts',(16.4651073916866,41.656496288782,-11.2394204663684));
#145422=CARTESIAN_POINT('Ctrl Pts',(19.8197081218965,41.3728317994468,-2.14557773161848));
#145423=CARTESIAN_POINT('Ctrl Pts',(18.4889194180165,41.0891673101117,7.4554807084241));
#145424=CARTESIAN_POINT('Ctrl Pts',(12.7873404302362,40.8055028207765,15.2940595840619));
#145425=CARTESIAN_POINT('Ctrl Pts',(4.06282743286065,40.5218383314414,19.5171147224783));
#145426=CARTESIAN_POINT('Ctrl Pts',(-5.62214010851725,40.2381738421062,
19.1263136657279));
#145427=CARTESIAN_POINT('Ctrl Pts',(-13.9780307684675,39.9545093527711,
14.2140419893612));
#145428=CARTESIAN_POINT('Ctrl Pts',(-19.0295075960294,39.670844863436,5.9415633037382));
#145429=CARTESIAN_POINT('Ctrl Pts',(-19.5823988098096,39.3871803741007,
-3.73550407482647));
#145430=CARTESIAN_POINT('Ctrl Pts',(-15.5060006358226,39.1035158847657,
-12.5294963235376));
#145431=CARTESIAN_POINT('Ctrl Pts',(-7.7639757483737,38.8198513954304,-18.3615090452395));
#145432=CARTESIAN_POINT('Ctrl Pts',(1.81345709327477,38.5361869060954,-19.852851362199));
#145433=CARTESIAN_POINT('Ctrl Pts',(10.962187723492,38.2525224167602,-16.6509691656962));
#145434=CARTESIAN_POINT('Ctrl Pts',(17.5194514046147,37.9688579274251,-9.51278909236338));
#145435=CARTESIAN_POINT('Ctrl Pts',(19.935107551027,37.6851934380899,-0.125780669925069));
#145436=CARTESIAN_POINT('Ctrl Pts',(17.6380937766636,37.4015289487548,9.29096236976086));
#145437=CARTESIAN_POINT('Ctrl Pts',(11.1714253496994,37.1178644594196,16.5113170126989));
#145438=CARTESIAN_POINT('Ctrl Pts',(2.06382608535784,36.8341999700845,19.8283876240797));
#145439=CARTESIAN_POINT('Ctrl Pts',(-7.53166274505675,36.5505354807493,
18.4580169572718));
#145440=CARTESIAN_POINT('Ctrl Pts',(-15.3466625514509,36.2668709914142,
12.7241613749335));
#145441=CARTESIAN_POINT('Ctrl Pts',(-19.5337032236605,35.983206502079,3.98230732426164));
#145442=CARTESIAN_POINT('Ctrl Pts',(-19.1029662256092,35.6995420127439,
-5.70096623318445));
#145443=CARTESIAN_POINT('Ctrl Pts',(-14.1562778449197,35.4158775234087,
-14.0365284538077));
#145444=CARTESIAN_POINT('Ctrl Pts',(-5.86303814848935,35.1322130340736,
-19.0538477951946));
#145445=CARTESIAN_POINT('Ctrl Pts',(3.81622728966013,34.8485485447384,-19.5668278119631));
#145446=CARTESIAN_POINT('Ctrl Pts',(12.5933337176237,34.5648840554033,-15.4541987857508));
#145447=CARTESIAN_POINT('Ctrl Pts',(18.3933711571661,34.2812195660681,-7.68819031969704));
#145448=CARTESIAN_POINT('Ctrl Pts',(19.8452025226348,33.9975550767331,1.89531295213031));
#145449=CARTESIAN_POINT('Ctrl Pts',(16.6056244330345,33.7138905873978,11.0307581330315));
#145450=CARTESIAN_POINT('Ctrl Pts',(9.44045430743507,33.4302260980627,17.5585364623509));
#145451=CARTESIAN_POINT('Ctrl Pts',(0.0435830510866937,33.1465616087275,
19.9354472601053));
#145452=CARTESIAN_POINT('Ctrl Pts',(-9.36364550039437,32.8628971193925,
17.5996481914089));
#145453=CARTESIAN_POINT('Ctrl Pts',(-16.5571953167351,32.5792326300572,
11.1032026508149));
#145454=CARTESIAN_POINT('Ctrl Pts',(-19.8368305482356,32.2955681407222,
1.98211423944718));
#145455=CARTESIAN_POINT('Ctrl Pts',(-18.4265999691035,32.0119036513869,
-7.60786617228895));
#145456=CARTESIAN_POINT('Ctrl Pts',(-12.6611685974154,31.7282391620518,
-15.3987026344836));
#145457=CARTESIAN_POINT('Ctrl Pts',(-3.90087927873828,31.4445746727167,
-19.5506103385464));
#145458=CARTESIAN_POINT('Ctrl Pts',(2.55132695173345,31.2554650131599,-19.2349378570825));
#145459=CARTESIAN_POINT('Ctrl Pts',(5.55152620782898,31.1609101833815,-18.3260867174061));
#145460=CARTESIAN_POINT('Ctrl Pts',(2.30651117940881,54.2861781151759,19.095415771535));
#145461=CARTESIAN_POINT('Ctrl Pts',(-0.819544023557087,54.1916232853975,
19.4730080355294));
#145462=CARTESIAN_POINT('Ctrl Pts',(-7.25786099066229,54.0025136258408,
18.6636921445274));
#145463=CARTESIAN_POINT('Ctrl Pts',(-15.2027553932093,53.7188491365056,
13.0332767668349));
#145464=CARTESIAN_POINT('Ctrl Pts',(-19.5523252673849,53.4351846471705,
4.32341528536645));
#145465=CARTESIAN_POINT('Ctrl Pts',(-19.2803959783241,53.1515201578353,
-5.40928860470038));
#145466=CARTESIAN_POINT('Ctrl Pts',(-14.4502302294709,52.8678556685001,
-13.8628424617997));
#145467=CARTESIAN_POINT('Ctrl Pts',(-6.20419344545305,52.584191179165,-19.0394093823357));
#145468=CARTESIAN_POINT('Ctrl Pts',(3.50860379932289,52.3005266898299,-19.7149513312436));
#145469=CARTESIAN_POINT('Ctrl Pts',(12.3919221404827,52.0168622004947,-15.7299179049459));
#145470=CARTESIAN_POINT('Ctrl Pts',(18.3458052169007,51.7331977111596,-8.02629874805898));
#145471=CARTESIAN_POINT('Ctrl Pts',(19.9627194082814,51.4495332218244,1.57472917578388));
#145472=CARTESIAN_POINT('Ctrl Pts',(16.8604416826627,51.1658687324893,10.8034965618895));
#145473=CARTESIAN_POINT('Ctrl Pts',(9.77234392496671,50.8822042431541,17.4783085254085));
#145474=CARTESIAN_POINT('Ctrl Pts',(0.374060295795806,50.598539753819,20.0212407328584));
#145475=CARTESIAN_POINT('Ctrl Pts',(-9.11265207573848,50.3148752644838,
17.8311402970578));
#145476=CARTESIAN_POINT('Ctrl Pts',(-16.4451283519559,50.0312107751487,
11.4257493064833));
#145477=CARTESIAN_POINT('Ctrl Pts',(-19.8899678026295,49.7475462858135,
2.31930496458734));
#145478=CARTESIAN_POINT('Ctrl Pts',(-18.6328083061265,49.4638817964784,
-7.33542419140319));
#145479=CARTESIAN_POINT('Ctrl Pts',(-12.9708431608012,49.1802173071432,
-15.2560552573004));
#145480=CARTESIAN_POINT('Ctrl Pts',(-4.24256384168543,48.8965528178081,
-19.5701468034783));
#145481=CARTESIAN_POINT('Ctrl Pts',(5.48865979200988,48.612888328473,-19.2578453553527));
#145482=CARTESIAN_POINT('Ctrl Pts',(13.9223613669416,48.3292238391378,-14.392979120547));
#145483=CARTESIAN_POINT('Ctrl Pts',(19.0648093825124,48.0455593498027,-6.125605047679));
#145484=CARTESIAN_POINT('Ctrl Pts',(19.700326424804,47.7618948604675,3.58986528489379));
#145485=CARTESIAN_POINT('Ctrl Pts',(15.6786759283413,47.4782303711324,12.4566895734256));
#145486=CARTESIAN_POINT('Ctrl Pts',(7.95057818874294,47.1945658817972,18.3787458893891));
#145487=CARTESIAN_POINT('Ctrl Pts',(-1.65704042042933,46.9109013924621,
19.9560570014168));
#145488=CARTESIAN_POINT('Ctrl Pts',(-10.8729338017748,46.6272369031269,
16.8157457325575));
#145489=CARTESIAN_POINT('Ctrl Pts',(-17.518459908376,46.3435724137918,9.70018331983056));
#145490=CARTESIAN_POINT('Ctrl Pts',(-20.0226128700314,46.0599079244566,
0.291492463665673));
#145491=CARTESIAN_POINT('Ctrl Pts',(-17.7934096083299,45.7762434351215,
-9.18610736437879));
#145492=CARTESIAN_POINT('Ctrl Pts',(-11.3578349478834,45.4925789457863,
-16.4921065754567));
#145493=CARTESIAN_POINT('Ctrl Pts',(-2.23726212643448,45.2089144564512,
-19.89936310984));
#145494=CARTESIAN_POINT('Ctrl Pts',(7.41220063951033,44.9252499671161,-18.6023997290475));
#145495=CARTESIAN_POINT('Ctrl Pts',(15.3094152721255,44.6415854777809,-12.9078192590863));
#145496=CARTESIAN_POINT('Ctrl Pts',(19.5874760747776,44.3579209884458,-4.16182352096272));
#145497=CARTESIAN_POINT('Ctrl Pts',(19.2350472215369,44.0742564991106,5.56802948850576));
#145498=CARTESIAN_POINT('Ctrl Pts',(14.3354430788454,43.7905920097754,13.9815973956057));
#145499=CARTESIAN_POINT('Ctrl Pts',(6.04693264542922,43.5069275204403,19.0899083177805));
#145500=CARTESIAN_POINT('Ctrl Pts',(-3.67107584877064,43.2232630311051,
19.685354863761));
#145501=CARTESIAN_POINT('Ctrl Pts',(-12.5212400796854,42.93959854177,15.6271731566047));
#145502=CARTESIAN_POINT('Ctrl Pts',(-18.411376563963,42.6559340524348,7.87471948831073));
#145503=CARTESIAN_POINT('Ctrl Pts',(-19.9490539358611,42.3722695630997,
-1.73932201266128));
#145504=CARTESIAN_POINT('Ctrl Pts',(-16.770764455154,42.0886050737645,-10.9421868741751));
#145505=CARTESIAN_POINT('Ctrl Pts',(-9.62785742828906,41.8049405844294,
-17.5583129981261));
#145506=CARTESIAN_POINT('Ctrl Pts',(-0.208919836796794,41.5212760950943,
-20.0236446857564));
#145507=CARTESIAN_POINT('Ctrl Pts',(9.25940651410001,41.2376116057591,-17.7553762282377));
#145508=CARTESIAN_POINT('Ctrl Pts',(16.5388042904544,40.953947116424,-11.2897274830562));
#145509=CARTESIAN_POINT('Ctrl Pts',(19.9084200257014,40.6702826270888,-2.15518121740963));
#145510=CARTESIAN_POINT('Ctrl Pts',(18.5716747860965,40.3866181377537,7.48885102262636));
#145511=CARTESIAN_POINT('Ctrl Pts',(12.8445758500108,40.1029536484185,15.3625149384123));
#145512=CARTESIAN_POINT('Ctrl Pts',(4.08101242096352,39.8192891590834,19.6044722351703));
#145513=CARTESIAN_POINT('Ctrl Pts',(-5.64730449284705,39.5356246697482,
19.2119219747716));
#145514=CARTESIAN_POINT('Ctrl Pts',(-14.0405956515267,39.2519601804131,
14.2776632454304));
#145515=CARTESIAN_POINT('Ctrl Pts',(-19.1146826065254,38.968295691078,5.96815740840464));
#145516=CARTESIAN_POINT('Ctrl Pts',(-19.6700485304213,38.6846312017428,
-3.75222398190641));
#145517=CARTESIAN_POINT('Ctrl Pts',(-15.5754046264532,38.4009667124077,
-12.5855776475278));
#145518=CARTESIAN_POINT('Ctrl Pts',(-7.79872686910231,38.1173022230725,
-18.4436941316252));
#145519=CARTESIAN_POINT('Ctrl Pts',(1.82157402568654,37.8336377337374,-19.9417116132913));
#145520=CARTESIAN_POINT('Ctrl Pts',(11.0112538619422,37.5499732444022,-16.7254979713585));
#145521=CARTESIAN_POINT('Ctrl Pts',(17.5978674881561,37.2663087550671,-9.55536780369744));
#145522=CARTESIAN_POINT('Ctrl Pts',(20.0243359762019,36.9826442657319,-0.126343657163793));
#145523=CARTESIAN_POINT('Ctrl Pts',(17.7170408968388,36.6989797763968,9.33254819711234));
#145524=CARTESIAN_POINT('Ctrl Pts',(11.2214280239995,36.4153152870616,16.5852207431317));
#145525=CARTESIAN_POINT('Ctrl Pts',(2.0730636554624,36.1316507977265,19.917138376873));
#145526=CARTESIAN_POINT('Ctrl Pts',(-7.56537404599768,35.8479863083913,
18.5406340076227));
#145527=CARTESIAN_POINT('Ctrl Pts',(-15.4153533533233,35.5643218190562,
12.7811140088841));
#145528=CARTESIAN_POINT('Ctrl Pts',(-19.6211349863809,35.280657329721,4.00013190868774));
#145529=CARTESIAN_POINT('Ctrl Pts',(-19.1884700311734,34.9969928403859,
-5.72648343847778));
#145530=CARTESIAN_POINT('Ctrl Pts',(-14.219640555188,34.7133283510507,-14.0993551699416));
#145531=CARTESIAN_POINT('Ctrl Pts',(-5.88928077243528,34.4296638617156,
-19.1391317496443));
#145532=CARTESIAN_POINT('Ctrl Pts',(3.83330849634148,34.1459993723804,-19.6544078404778));
#145533=CARTESIAN_POINT('Ctrl Pts',(12.6497008000794,33.8623348830454,-15.5233709085905));
#145534=CARTESIAN_POINT('Ctrl Pts',(18.4756988050768,33.5786703937101,-7.72260224026285));
#145535=CARTESIAN_POINT('Ctrl Pts',(19.9340286405109,33.2950059043751,1.90379628903132));
#145536=CARTESIAN_POINT('Ctrl Pts',(16.6799500739787,33.0113414150398,11.0801311444916));
#145537=CARTESIAN_POINT('Ctrl Pts',(9.48270965901884,32.7276769257048,17.6371275766456));
#145538=CARTESIAN_POINT('Ctrl Pts',(0.0437773165171389,32.4440124363696,
20.0246770301167));
#145539=CARTESIAN_POINT('Ctrl Pts',(-9.40555504064084,32.1603479470344,
17.6784235811412));
#145540=CARTESIAN_POINT('Ctrl Pts',(-16.6313076075072,31.8766834576993,
11.1528992674491));
#145541=CARTESIAN_POINT('Ctrl Pts',(-19.9256126938554,31.5930189683641,
1.99098745962569));
#145542=CARTESIAN_POINT('Ctrl Pts',(-18.5090891610392,31.309354479029,-7.64192132385965));
#145543=CARTESIAN_POINT('Ctrl Pts',(-12.71781356794,31.0256899896938,-15.4676207891775));
#145544=CARTESIAN_POINT('Ctrl Pts',(-3.91839426586458,30.7420255003587,
-19.6381296717053));
#145545=CARTESIAN_POINT('Ctrl Pts',(2.56283670588982,30.5529158408019,-19.3210134924979));
#145546=CARTESIAN_POINT('Ctrl Pts',(5.57637687068598,30.4583610110235,-18.4081209878848));
#145547=CARTESIAN_POINT('Ctrl Pts',(2.33374636495171,53.9527937446315,19.3208936257936));
#145548=CARTESIAN_POINT('Ctrl Pts',(-0.829248422667396,53.8582389148531,
19.7029477756138));
#145549=CARTESIAN_POINT('Ctrl Pts',(-7.34354585410623,53.6691292552963,
18.8840738821721));
#145550=CARTESIAN_POINT('Ctrl Pts',(-15.3822785181642,53.3854647659611,
13.1871750649224));
#145551=CARTESIAN_POINT('Ctrl Pts',(-19.7831968630274,53.101800276626,4.37446637135565));
#145552=CARTESIAN_POINT('Ctrl Pts',(-19.5080623893974,52.8181357872909,
-5.47316184725222));
#145553=CARTESIAN_POINT('Ctrl Pts',(-14.6208587530193,52.5344712979557,
-14.0265360699875));
#145554=CARTESIAN_POINT('Ctrl Pts',(-6.27745355195996,52.2508068086206,
-19.2642282553663));
#145555=CARTESIAN_POINT('Ctrl Pts',(3.55003392220998,51.9671423192855,-19.9477470874941));
#145556=CARTESIAN_POINT('Ctrl Pts',(12.5382468409166,51.6834778299502,-15.9156580482648));
#145557=CARTESIAN_POINT('Ctrl Pts',(18.5624340365284,51.3998133406152,-8.12107393801096));
#145558=CARTESIAN_POINT('Ctrl Pts',(20.1984407894748,51.11614885128,1.59332370701814));
#145559=CARTESIAN_POINT('Ctrl Pts',(17.0595311629746,50.8324843619448,10.9310651261251));
#145560=CARTESIAN_POINT('Ctrl Pts',(9.88773654793256,50.5488198726097,17.6846938123581));
#145561=CARTESIAN_POINT('Ctrl Pts',(0.378477234066722,50.2651553832745,
20.2576531693827));
#145562=CARTESIAN_POINT('Ctrl Pts',(-9.220255013537,49.9814908939394,18.0416918499919));
#145563=CARTESIAN_POINT('Ctrl Pts',(-16.6393137622057,49.6978264046042,
11.5606654822436));
#145564=CARTESIAN_POINT('Ctrl Pts',(-20.1248301583836,49.4141619152691,
2.34669150600064));
#145565=CARTESIAN_POINT('Ctrl Pts',(-18.8528260196953,49.1304974259339,
-7.42204147604143));
#145566=CARTESIAN_POINT('Ctrl Pts',(-13.1240039304488,48.8468329365988,
-15.4361999968561));
#145567=CARTESIAN_POINT('Ctrl Pts',(-4.29266038004229,48.5631684472636,
-19.8012326864051));
#145568=CARTESIAN_POINT('Ctrl Pts',(5.55347033258617,48.2795039579286,-19.4852435574115));
#145569=CARTESIAN_POINT('Ctrl Pts',(14.0867577407393,47.9958394685933,-14.5629325869872));
#145570=CARTESIAN_POINT('Ctrl Pts',(19.2899282001191,47.7121749792582,-6.19793668959756));
#145571=CARTESIAN_POINT('Ctrl Pts',(19.9329494792741,47.4285104899231,3.63225470574316));
#145572=CARTESIAN_POINT('Ctrl Pts',(15.8638110071084,47.1448460005879,12.6037791756293));
#145573=CARTESIAN_POINT('Ctrl Pts',(8.04445926173514,46.8611815112528,18.5957636135555));
#145574=CARTESIAN_POINT('Ctrl Pts',(-1.67660688829753,46.5775170219176,
20.1916997433017));
#145575=CARTESIAN_POINT('Ctrl Pts',(-11.0013222871953,46.2938525325825,
17.0143074239265));
#145576=CARTESIAN_POINT('Ctrl Pts',(-17.7253193058069,46.0101880432473,
9.81472387231086));
#145577=CARTESIAN_POINT('Ctrl Pts',(-20.2590415090184,45.7265235539122,
0.29493443035139));
#145578=CARTESIAN_POINT('Ctrl Pts',(-18.003515634149,45.442859064577,-9.29457766622435));
#145579=CARTESIAN_POINT('Ctrl Pts',(-11.4919491854206,45.1591945752419,
-16.686846709373));
#145580=CARTESIAN_POINT('Ctrl Pts',(-2.26367989933175,44.8755300859068,
-20.1343364056486));
#145581=CARTESIAN_POINT('Ctrl Pts',(7.4997245066736,44.5918655965717,-18.8220583759174));
#145582=CARTESIAN_POINT('Ctrl Pts',(15.4901900910749,44.3082011072365,-13.0602358372585));
#145583=CARTESIAN_POINT('Ctrl Pts',(19.818766583145,44.0245366179013,-4.21096667111763));
#145584=CARTESIAN_POINT('Ctrl Pts',(19.4621762213813,43.7408721285662,5.63377723293615));
#145585=CARTESIAN_POINT('Ctrl Pts',(14.5047171550316,43.457207639231,14.1466932332251));
#145586=CARTESIAN_POINT('Ctrl Pts',(6.1183353172326,43.1735431498958,19.3153235056613));
#145587=CARTESIAN_POINT('Ctrl Pts',(-3.71442421055426,42.8898786605607,
19.9178011328182));
#145588=CARTESIAN_POINT('Ctrl Pts',(-12.6690918995096,42.6062141712256,
15.8117000864621));
#145589=CARTESIAN_POINT('Ctrl Pts',(-18.6287795937849,42.3225496818904,
7.96770481560604));
#145590=CARTESIAN_POINT('Ctrl Pts',(-20.1846139849791,42.0388851925553,
-1.75986006825288));
#145591=CARTESIAN_POINT('Ctrl Pts',(-16.968795003946,41.7552207032201,-11.0713931054995));
#145592=CARTESIAN_POINT('Ctrl Pts',(-9.74154395076786,41.4715562138849,
-17.7656429840776));
#145593=CARTESIAN_POINT('Ctrl Pts',(-0.211386779197954,41.1878917245499,
-20.2600855085073));
#145594=CARTESIAN_POINT('Ctrl Pts',(9.36874233825877,40.9042272352147,-17.9650331528156));
#145595=CARTESIAN_POINT('Ctrl Pts',(16.7340958347822,40.6205627458796,-11.4230375021171));
#145596=CARTESIAN_POINT('Ctrl Pts',(20.143500266308,40.3368982565444,-2.18062977226658));
#145597=CARTESIAN_POINT('Ctrl Pts',(18.7909706303448,40.0532337672093,7.57727998373896));
#145598=CARTESIAN_POINT('Ctrl Pts',(12.9962456448721,39.7695692778741,15.5439167625341));
#145599=CARTESIAN_POINT('Ctrl Pts',(4.12920134708626,39.4859047885389,19.83596343558));
#145600=CARTESIAN_POINT('Ctrl Pts',(-5.71398832296735,39.2022402992038,
19.4387779098239));
#145601=CARTESIAN_POINT('Ctrl Pts',(-14.2063881453439,38.9185758098687,
14.4462550526508));
#145602=CARTESIAN_POINT('Ctrl Pts',(-19.3403903312198,38.6349113205335,
6.03862989581119));
#145603=CARTESIAN_POINT('Ctrl Pts',(-19.9023140610512,38.3512468311984,
-3.79653054743685));
#145604=CARTESIAN_POINT('Ctrl Pts',(-15.7593202693022,38.0675823418632,
-12.7341891705786));
#145605=CARTESIAN_POINT('Ctrl Pts',(-7.89081486937766,37.7839178525281,
-18.6614787699108));
#145606=CARTESIAN_POINT('Ctrl Pts',(1.84308331972788,37.5002533631929,-20.1771849636682));
#145607=CARTESIAN_POINT('Ctrl Pts',(11.1412756418686,37.2165888738578,-16.9229940098332));
#145608=CARTESIAN_POINT('Ctrl Pts',(17.8056645367364,36.9329243845226,-9.66819836280189));
#145609=CARTESIAN_POINT('Ctrl Pts',(20.2607849617705,36.6492598951875,-0.127835533328253));
#145610=CARTESIAN_POINT('Ctrl Pts',(17.9262451547023,36.3655954058523,9.44274768420295));
#145611=CARTESIAN_POINT('Ctrl Pts',(11.3539315575162,36.0819309165172,16.7810603767059));
#145612=CARTESIAN_POINT('Ctrl Pts',(2.09754255944752,35.7982664271821,20.1523215644716));
#145613=CARTESIAN_POINT('Ctrl Pts',(-7.65470659712393,35.5146019378468,
18.7595633198508));
#145614=CARTESIAN_POINT('Ctrl Pts',(-15.5973790978621,35.2309374485118,
12.9320344411444));
#145615=CARTESIAN_POINT('Ctrl Pts',(-19.8528229416665,34.9472729591765,
4.04736579120533));
#145616=CARTESIAN_POINT('Ctrl Pts',(-19.4150490442561,34.6636084698415,
-5.79410222012417));
#145617=CARTESIAN_POINT('Ctrl Pts',(-14.3875472248033,34.3799439805062,
-14.265841500715));
#145618=CARTESIAN_POINT('Ctrl Pts',(-5.958821880042,34.0962794911712,-19.3651281722237));
#145619=CARTESIAN_POINT('Ctrl Pts',(3.87857251823525,33.812615001836,-19.8864886837395));
#145620=CARTESIAN_POINT('Ctrl Pts',(12.7990694868943,33.5289505125009,-15.7066721347278));
#145621=CARTESIAN_POINT('Ctrl Pts',(18.6938613723386,33.2452860231657,-7.81379135144242));
#145622=CARTESIAN_POINT('Ctrl Pts',(20.1694112394676,32.9616215338306,1.92627646367344));
#145623=CARTESIAN_POINT('Ctrl Pts',(16.8769083394267,32.6779570444954,11.2109662460333));
#145624=CARTESIAN_POINT('Ctrl Pts',(9.59468214488203,32.3942925551603,17.8453881855154));
#145625=CARTESIAN_POINT('Ctrl Pts',(0.0442944815207541,32.1106280658251,
20.2611300947005));
#145626=CARTESIAN_POINT('Ctrl Pts',(-9.51661707419267,31.82696357649,17.8871717394074));
#145627=CARTESIAN_POINT('Ctrl Pts',(-16.827690491154,31.5432990871548,11.2845938133513));
#145628=CARTESIAN_POINT('Ctrl Pts',(-20.160897833935,31.2596345978197,2.0144967918736));
#145629=CARTESIAN_POINT('Ctrl Pts',(-18.7276422245378,30.9759701084845,
-7.7321569348489));
#145630=CARTESIAN_POINT('Ctrl Pts',(-12.8679941277788,30.6923056191494,
-15.6502653565598));
#145631=CARTESIAN_POINT('Ctrl Pts',(-3.96464679805612,30.4086411298142,
-19.8700147927816));
#145632=CARTESIAN_POINT('Ctrl Pts',(2.5930722951385,30.2195314702575,-19.5491631551646));
#145633=CARTESIAN_POINT('Ctrl Pts',(5.64222249072293,30.1249766404791,-18.6254832946783));
#145634=CARTESIAN_POINT('Ctrl Pts',(2.35124930762599,53.8215594674016,19.4657990442344));
#145635=CARTESIAN_POINT('Ctrl Pts',(-0.835506991250132,53.7270046376232,
19.8507233170207));
#145636=CARTESIAN_POINT('Ctrl Pts',(-7.39859942014504,53.5378949780665,
19.0257055689461));
#145637=CARTESIAN_POINT('Ctrl Pts',(-15.4976584671439,53.2542304887313,
13.2860807705774));
#145638=CARTESIAN_POINT('Ctrl Pts',(-19.9315674705091,52.9705659993962,
4.40727512992929));
#145639=CARTESIAN_POINT('Ctrl Pts',(-19.6543777810312,52.686901510061,-5.51421105245925));
#145640=CARTESIAN_POINT('Ctrl Pts',(-14.7305154059551,52.4032370207259,
-14.1317366880123));
#145641=CARTESIAN_POINT('Ctrl Pts',(-6.32453584432345,52.1195725313907,
-19.4087120573804));
#145642=CARTESIAN_POINT('Ctrl Pts',(3.57665991873037,51.8359080420556,-20.0973573976942));
#145643=CARTESIAN_POINT('Ctrl Pts',(12.6322848940173,51.5522435527204,-16.0350272263897));
#145644=CARTESIAN_POINT('Ctrl Pts',(18.7016544212907,51.2685790633853,-8.18198288890697));
#145645=CARTESIAN_POINT('Ctrl Pts',(20.349931271475,50.9849145740501,1.60527381176158));
#145646=CARTESIAN_POINT('Ctrl Pts',(17.1874795446085,50.701250084715,11.0130493154522));
#145647=CARTESIAN_POINT('Ctrl Pts',(9.96189564787207,50.4175855953798,17.817330960666));
#145648=CARTESIAN_POINT('Ctrl Pts',(0.381315860574492,50.1339211060447,
20.4095877950711));
#145649=CARTESIAN_POINT('Ctrl Pts',(-9.2894079426539,49.8502566167095,18.177006522497));
#145650=CARTESIAN_POINT('Ctrl Pts',(-16.7641104433384,49.5665921273744,
11.6473717442925));
#145651=CARTESIAN_POINT('Ctrl Pts',(-20.2757685978253,49.2829276380392,
2.3642919503211));
#145652=CARTESIAN_POINT('Ctrl Pts',(-18.9942242871785,48.9992631487041,
-7.47770760311098));
#145653=CARTESIAN_POINT('Ctrl Pts',(-13.2224354029705,48.715598659369,-15.551973193893));
#145654=CARTESIAN_POINT('Ctrl Pts',(-4.32485580474053,48.4319341700338,
-19.9497441085197));
#145655=CARTESIAN_POINT('Ctrl Pts',(5.59512197058797,48.1482696806987,-19.6313850263131));
#145656=CARTESIAN_POINT('Ctrl Pts',(14.1924099725268,47.8646051913635,-14.6721561824506));
#145657=CARTESIAN_POINT('Ctrl Pts',(19.4346047823582,47.5809407020284,-6.24442189617503));
#145658=CARTESIAN_POINT('Ctrl Pts',(20.0824487918183,47.2972762126932,3.65949701536888));
#145659=CARTESIAN_POINT('Ctrl Pts',(15.9827913337385,47.0136117233581,12.6983089051158));
#145660=CARTESIAN_POINT('Ctrl Pts',(8.10479359061364,46.7299472340229,18.7352338850897));
#145661=CARTESIAN_POINT('Ctrl Pts',(-1.68918162428795,46.4462827446878,
20.3431397112677));
#145662=CARTESIAN_POINT('Ctrl Pts',(-11.0838334138429,46.1626182553526,
17.1419166001721));
#145663=CARTESIAN_POINT('Ctrl Pts',(-17.858261149336,45.8789537660175,9.8883353803916));
#145664=CARTESIAN_POINT('Ctrl Pts',(-20.4109865476307,45.5952892766824,
0.297146471004314));
#145665=CARTESIAN_POINT('Ctrl Pts',(-18.1385439807257,45.3116247873472,
-9.3642880205741));
#145666=CARTESIAN_POINT('Ctrl Pts',(-11.578140067745,45.027960298012,-16.8119998942583));
#145667=CARTESIAN_POINT('Ctrl Pts',(-2.28065774744747,44.7442958086769,
-20.2853461422755));
#145668=CARTESIAN_POINT('Ctrl Pts',(7.55597326499919,44.4606313193418,-18.9632258830484));
#145669=CARTESIAN_POINT('Ctrl Pts',(15.6063682197616,44.1769668300066,-13.1581890418903));
#145670=CARTESIAN_POINT('Ctrl Pts',(19.9674095114092,43.8933023406715,-4.24254938410794));
#145671=CARTESIAN_POINT('Ctrl Pts',(19.6081446827283,43.6096378513363,5.67603118156499));
#145672=CARTESIAN_POINT('Ctrl Pts',(14.6135041283542,43.3259733620011,14.2527949877728));
#145673=CARTESIAN_POINT('Ctrl Pts',(6.16422350476639,43.042308872666,19.4601905554954));
#145674=CARTESIAN_POINT('Ctrl Pts',(-3.74228280050009,42.7586443833308,
20.0671868310929));
#145675=CARTESIAN_POINT('Ctrl Pts',(-12.7641114816057,42.4749798939957,
15.9302895754612));
#145676=CARTESIAN_POINT('Ctrl Pts',(-18.7684974888008,42.1913154046606,
8.02746347769871));
#145677=CARTESIAN_POINT('Ctrl Pts',(-20.3360008089787,41.9076509153254,
-1.77305921224517));
#145678=CARTESIAN_POINT('Ctrl Pts',(-17.0960628320381,41.6239864259903,
-11.1544297709883));
#145679=CARTESIAN_POINT('Ctrl Pts',(-9.81460660139152,41.3403219366551,
-17.8988872596267));
#145680=CARTESIAN_POINT('Ctrl Pts',(-0.212972203281963,41.05665744732,-20.4120383772306));
#145681=CARTESIAN_POINT('Ctrl Pts',(9.4390089358025,40.7729929579848,-18.0997728765514));
#145682=CARTESIAN_POINT('Ctrl Pts',(16.8596033933025,40.4893284686497,-11.5087115392406));
#145683=CARTESIAN_POINT('Ctrl Pts',(20.2945787328974,40.2056639793145,-2.1969847352987));
#145684=CARTESIAN_POINT('Ctrl Pts',(18.9319049759662,39.9219994899794,7.63411041666903));
#145685=CARTESIAN_POINT('Ctrl Pts',(13.093718916026,39.6383350006442,15.6604978471634));
#145686=CARTESIAN_POINT('Ctrl Pts',(4.16017081115702,39.3546705113091,19.9847353421279));
#145687=CARTESIAN_POINT('Ctrl Pts',(-5.75684386358992,39.0710060219739,
19.5845708812619));
#145688=CARTESIAN_POINT('Ctrl Pts',(-14.3129376182953,38.7873415326388,
14.5546035537782));
#145689=CARTESIAN_POINT('Ctrl Pts',(-19.4854453850015,38.5036770433037,
6.08392028392143));
#145690=CARTESIAN_POINT('Ctrl Pts',(-20.0515836045849,38.2200125539685,
-3.82500494393612));
#145691=CARTESIAN_POINT('Ctrl Pts',(-15.8775169039141,37.9363480646334,
-12.8296969893646));
#145692=CARTESIAN_POINT('Ctrl Pts',(-7.94999684842001,37.6526835752982,
-18.8014419123425));
#145693=CARTESIAN_POINT('Ctrl Pts',(1.85690664725514,37.3690190859631,-20.3285160691912));
#145694=CARTESIAN_POINT('Ctrl Pts',(11.2248364340646,37.0853545966279,-17.0499183254338));
#145695=CARTESIAN_POINT('Ctrl Pts',(17.9392089783277,36.8016901072928,-9.74071091345282));
#145696=CARTESIAN_POINT('Ctrl Pts',(20.4127430764758,36.5180256179576,-0.128794313881315));
#145697=CARTESIAN_POINT('Ctrl Pts',(18.0606939641767,36.2343611286225,9.51356932997501));
#145698=CARTESIAN_POINT('Ctrl Pts',(11.43908729248,35.9506966392873,16.9069201744589));
#145699=CARTESIAN_POINT('Ctrl Pts',(2.11327435920437,35.6670321499522,20.3034661917574));
#145700=CARTESIAN_POINT('Ctrl Pts',(-7.71211773807824,35.383367660617,18.9002621072099));
#145701=CARTESIAN_POINT('Ctrl Pts',(-15.7143611560603,35.0997031712819,
13.0290261211728));
#145702=CARTESIAN_POINT('Ctrl Pts',(-20.0017212960129,34.8160386819467,
4.07772147968603));
#145703=CARTESIAN_POINT('Ctrl Pts',(-19.5606640472924,34.5323741926116,
-5.83755862393481));
#145704=CARTESIAN_POINT('Ctrl Pts',(-14.4954554093758,34.2487097032764,
-14.3728368800661));
#145705=CARTESIAN_POINT('Ctrl Pts',(-6.00351370203096,33.9650452139413,
-19.5103687631338));
#145706=CARTESIAN_POINT('Ctrl Pts',(3.90766224405355,33.6813807246061,-20.0356395340063));
#145707=CARTESIAN_POINT('Ctrl Pts',(12.8950639041969,33.397716235271,-15.8244739049259));
#145708=CARTESIAN_POINT('Ctrl Pts',(18.8340674097308,33.1140517459358,-7.87239564088531));
#145709=CARTESIAN_POINT('Ctrl Pts',(20.3206839976297,32.8303872566008,1.94072373947406));
#145710=CARTESIAN_POINT('Ctrl Pts',(17.0034870942043,32.5467227672655,11.2950497442454));
#145711=CARTESIAN_POINT('Ctrl Pts',(9.66664314302491,32.2630582779305,17.9792305213566));
#145712=CARTESIAN_POINT('Ctrl Pts',(0.0446270390856308,31.9793937885952,
20.4130908725821));
#145713=CARTESIAN_POINT('Ctrl Pts',(-9.58799343370268,31.6957292992602,
18.0213273453348));
#145714=CARTESIAN_POINT('Ctrl Pts',(-16.9538986553872,31.4120648099249,
11.3692298036081));
#145715=CARTESIAN_POINT('Ctrl Pts',(-20.3121095021436,31.1284003205899,
2.02960514964943));
#145716=CARTESIAN_POINT('Ctrl Pts',(-18.8680961779327,30.8447358312547,
-7.79014778567339));
#145717=CARTESIAN_POINT('Ctrl Pts',(-12.9645164222397,30.5610713419195,
-15.7676464364222));
#145718=CARTESIAN_POINT('Ctrl Pts',(-3.99435877262015,30.2774068525844,
-20.0190370340731));
#145719=CARTESIAN_POINT('Ctrl Pts',(2.61248231763768,30.0882971930276,-19.6957920450376));
#145720=CARTESIAN_POINT('Ctrl Pts',(5.68453878451291,29.9937423632492,-18.7651731818414));
#145721=CARTESIAN_POINT('Ctrl Pts',(2.35186803664952,53.8169203357015,19.4709214507763));
#145722=CARTESIAN_POINT('Ctrl Pts',(-0.835728231649532,53.7223655059232,
19.8559471824094));
#145723=CARTESIAN_POINT('Ctrl Pts',(-7.40054556370451,53.5332558463665,
19.0307122490736));
#145724=CARTESIAN_POINT('Ctrl Pts',(-15.5017371483404,53.2495913570312,
13.2895770872723));
#145725=CARTESIAN_POINT('Ctrl Pts',(-19.9368123714836,52.9659268676962,
4.40843491954487));
#145726=CARTESIAN_POINT('Ctrl Pts',(-19.6595500301255,52.682262378361,-5.51566214186331));
#145727=CARTESIAN_POINT('Ctrl Pts',(-14.7343917686363,52.3985978890259,
-14.1354555298595));
#145728=CARTESIAN_POINT('Ctrl Pts',(-6.3262002033585,52.1149333996907,-19.4138195597816));
#145729=CARTESIAN_POINT('Ctrl Pts',(3.57760114770736,51.8312689103556,-20.1026461221598));
#145730=CARTESIAN_POINT('Ctrl Pts',(12.6356091391944,51.5476044210204,-16.0392469268364));
#145731=CARTESIAN_POINT('Ctrl Pts',(18.706575861892,51.2639399316853,-8.18413602032115));
#145732=CARTESIAN_POINT('Ctrl Pts',(20.3552864600137,50.98027544235,1.60569624796426));
#145733=CARTESIAN_POINT('Ctrl Pts',(17.1920025198992,50.6966109530149,11.0159474565449));
#145734=CARTESIAN_POINT('Ctrl Pts',(9.96451717205493,50.4129464636797,17.8220196838587));
#145735=CARTESIAN_POINT('Ctrl Pts',(0.381416206021541,50.1292819743447,
20.4149586840892));
#145736=CARTESIAN_POINT('Ctrl Pts',(-9.29185249869818,49.8456174850094,
18.18178989617));
#145737=CARTESIAN_POINT('Ctrl Pts',(-16.7685220060165,49.5619529956743,
11.6504368106559));
#145738=CARTESIAN_POINT('Ctrl Pts',(-20.2811042716596,49.2782885063392,
2.36491412602784));
#145739=CARTESIAN_POINT('Ctrl Pts',(-18.999222715934,48.9946240170041,-7.47967540070289));
#145740=CARTESIAN_POINT('Ctrl Pts',(-13.2259149555241,48.7109595276689,
-15.5560657764083));
#145741=CARTESIAN_POINT('Ctrl Pts',(-4.32599391300361,48.4272950383338,
-19.9549939872915));
#145742=CARTESIAN_POINT('Ctrl Pts',(5.59659435599133,48.1436305489987,-19.6365511272388));
#145743=CARTESIAN_POINT('Ctrl Pts',(14.1961447789205,47.8599660596635,-14.6760172365503));
#145744=CARTESIAN_POINT('Ctrl Pts',(19.4397190995403,47.5763015703284,-6.24606514822754));
#145745=CARTESIAN_POINT('Ctrl Pts',(20.0877335925167,47.2926370809931,3.66046003101415));
#145746=CARTESIAN_POINT('Ctrl Pts',(15.9869972882849,47.0089725916581,12.7016505310532));
#145747=CARTESIAN_POINT('Ctrl Pts',(8.1069264091395,46.7253081023228,18.7401641591884));
#145748=CARTESIAN_POINT('Ctrl Pts',(-1.68962614120521,46.4416436129877,
20.3484931141353));
#145749=CARTESIAN_POINT('Ctrl Pts',(-11.0867501821699,46.1579791236525,
17.1464275845524));
#145750=CARTESIAN_POINT('Ctrl Pts',(-17.8629606435048,45.8743146343175,
9.89093754720224));
#145751=CARTESIAN_POINT('Ctrl Pts',(-20.4163578047457,45.5906501449824,
0.297224666641401));
#145752=CARTESIAN_POINT('Ctrl Pts',(-18.1433172327772,45.3069856556472,
-9.36675228160036));
#145753=CARTESIAN_POINT('Ctrl Pts',(-11.5811869154352,45.023321166312,-16.8164240593439));
#145754=CARTESIAN_POINT('Ctrl Pts',(-2.28125791437836,44.7396566769769,
-20.2906843364653));
#145755=CARTESIAN_POINT('Ctrl Pts',(7.557961658606,44.4559921876418,-18.9682161544255));
#145756=CARTESIAN_POINT('Ctrl Pts',(15.6104751166106,44.1723276983066,-13.1616516876741));
#145757=CARTESIAN_POINT('Ctrl Pts',(19.9726640389233,43.8886632089715,-4.24366583301215));
#145758=CARTESIAN_POINT('Ctrl Pts',(19.6133046678369,43.6049987196362,5.67752485864902));
#145759=CARTESIAN_POINT('Ctrl Pts',(14.6173497478612,43.321334230301,14.256545684796));
#145760=CARTESIAN_POINT('Ctrl Pts',(6.16584565219571,43.037669740966,19.465311605707));
#145761=CARTESIAN_POINT('Ctrl Pts',(-3.74326760165467,42.7540052516307,
20.0724676155269));
#145762=CARTESIAN_POINT('Ctrl Pts',(-12.7674704238328,42.4703407622956,
15.9344817138973));
#145763=CARTESIAN_POINT('Ctrl Pts',(-18.7734365163896,42.1866762729606,
8.0295759464037));
#145764=CARTESIAN_POINT('Ctrl Pts',(-20.3413523332071,41.9030117836254,
-1.7735258019853));
#145765=CARTESIAN_POINT('Ctrl Pts',(-17.1005617497612,41.6193472942903,
-11.1573651171133));
#145766=CARTESIAN_POINT('Ctrl Pts',(-9.81718936609107,41.3356828049551,
-17.9035974447674));
#145767=CARTESIAN_POINT('Ctrl Pts',(-0.213028248023332,41.05201831562,-20.41740991114));
#145768=CARTESIAN_POINT('Ctrl Pts',(9.44149286002567,40.7683538262848,-18.1045359257855));
#145769=CARTESIAN_POINT('Ctrl Pts',(16.8640400854962,40.4846893369497,-11.5117401164529));
#145770=CARTESIAN_POINT('Ctrl Pts',(20.2999193566913,40.2010248476145,-2.19756288324188));
#145771=CARTESIAN_POINT('Ctrl Pts',(18.9368870050839,39.9173603582794,7.63611937247311));
#145772=CARTESIAN_POINT('Ctrl Pts',(13.0971645961613,39.6336958689442,15.6646189885051));
#145773=CARTESIAN_POINT('Ctrl Pts',(4.16126558171192,39.350031379609,19.9899944290244));
#145774=CARTESIAN_POINT('Ctrl Pts',(-5.75835880695092,39.0663668902739,
19.5897246628022));
#145775=CARTESIAN_POINT('Ctrl Pts',(-14.3167041421641,38.7827024009388,
14.558433673293));
#145776=CARTESIAN_POINT('Ctrl Pts',(-19.4905730811527,38.4990379116037,
6.08552129914113));
#145777=CARTESIAN_POINT('Ctrl Pts',(-20.0568602829488,38.2153734222685,
-3.82601151385237));
#145778=CARTESIAN_POINT('Ctrl Pts',(-15.8816951549476,37.9317089329334,
-12.8330731907587));
#145779=CARTESIAN_POINT('Ctrl Pts',(-7.95208893137916,37.6480444435982,
-18.8063896094275));
#145780=CARTESIAN_POINT('Ctrl Pts',(1.85739530188323,37.3643799542631,-20.3338656237715));
#145781=CARTESIAN_POINT('Ctrl Pts',(11.2277903080687,37.0807154649279,-17.0544050999903));
#145782=CARTESIAN_POINT('Ctrl Pts',(17.9439297743379,36.7970509755928,-9.74327423211832));
#145783=CARTESIAN_POINT('Ctrl Pts',(20.4181147958306,36.5133864862576,-0.128828206773863));
#145784=CARTESIAN_POINT('Ctrl Pts',(18.0654467295916,36.2297219969225,9.51607287515306));
#145785=CARTESIAN_POINT('Ctrl Pts',(11.4420975477109,35.9460575075872,16.9113693183094));
#145786=CARTESIAN_POINT('Ctrl Pts',(2.11383047832578,35.6623930182522,20.308809154332));
#145787=CARTESIAN_POINT('Ctrl Pts',(-7.71414722191097,35.378728528917,18.905235809343));
#145788=CARTESIAN_POINT('Ctrl Pts',(-15.7184964718176,35.0950640395819,
13.0324547770618));
#145789=CARTESIAN_POINT('Ctrl Pts',(-20.006984852839,34.8113995502467,4.07879455327383));
#145790=CARTESIAN_POINT('Ctrl Pts',(-19.5658115376498,34.5277350609116,
-5.83909480780952));
#145791=CARTESIAN_POINT('Ctrl Pts',(-14.4992699637004,34.2440705715764,
-14.3766191667262));
#145792=CARTESIAN_POINT('Ctrl Pts',(-6.00509355793826,33.9604060822413,
-19.5155030180225));
#145793=CARTESIAN_POINT('Ctrl Pts',(3.90869056586123,33.6767415929061,-20.0409120165633));
#145794=CARTESIAN_POINT('Ctrl Pts',(12.8984573068486,33.393077103571,-15.8286381975024));
#145795=CARTESIAN_POINT('Ctrl Pts',(18.8390236931527,33.1094126142358,-7.87446730251712));
#145796=CARTESIAN_POINT('Ctrl Pts',(20.3260314896307,32.8257481249007,1.94123445067361));
#145797=CARTESIAN_POINT('Ctrl Pts',(17.0079616531857,32.5420836355655,11.2980220959072));
#145798=CARTESIAN_POINT('Ctrl Pts',(9.66918696430926,32.2584191462305,17.9839618479286));
#145799=CARTESIAN_POINT('Ctrl Pts',(0.0446387949955499,31.9747546568951,
20.4184626860802));
#145800=CARTESIAN_POINT('Ctrl Pts',(-9.59051658801136,31.6910901675601,
18.0260697460044));
#145801=CARTESIAN_POINT('Ctrl Pts',(-16.9583601139928,31.4074256782248,
11.3722216858637));
#145802=CARTESIAN_POINT('Ctrl Pts',(-20.3174548346148,31.1237611888899,
2.03013923009681));
#145803=CARTESIAN_POINT('Ctrl Pts',(-18.8730612251852,30.8400966995547,
-7.79219776225003));
#145804=CARTESIAN_POINT('Ctrl Pts',(-12.9679284853489,30.5564322102195,
-15.7717958575954));
#145805=CARTESIAN_POINT('Ctrl Pts',(-3.99540909092099,30.2727677208844,
-20.0243049703027));
#145806=CARTESIAN_POINT('Ctrl Pts',(2.61316846193303,30.0836580613276,-19.7009753762946));
#145807=CARTESIAN_POINT('Ctrl Pts',(5.68603466549838,29.9891032315492,-18.7701112193526));
#145808=CARTESIAN_POINT('Ctrl Pts',(2.35248676567306,53.8122812040015,19.4760438573182));
#145809=CARTESIAN_POINT('Ctrl Pts',(-0.835949472048931,53.7177263742231,
19.8611710477982));
#145810=CARTESIAN_POINT('Ctrl Pts',(-7.40249170726399,53.5286167146664,
19.035718929201));
#145811=CARTESIAN_POINT('Ctrl Pts',(-15.5058158295368,53.2449522253312,
13.2930734039672));
#145812=CARTESIAN_POINT('Ctrl Pts',(-19.9420572724581,52.9612877359961,
4.40959470916045));
#145813=CARTESIAN_POINT('Ctrl Pts',(-19.6647222792197,52.6776232466609,
-5.51711323126738));
#145814=CARTESIAN_POINT('Ctrl Pts',(-14.7382681313176,52.3939587573258,
-14.1391743717067));
#145815=CARTESIAN_POINT('Ctrl Pts',(-6.32786456239355,52.1102942679906,
-19.4189270621828));
#145816=CARTESIAN_POINT('Ctrl Pts',(3.57854237668436,51.8266297786555,-20.1079348466254));
#145817=CARTESIAN_POINT('Ctrl Pts',(12.6389333843715,51.5429652893203,-16.0434666272831));
#145818=CARTESIAN_POINT('Ctrl Pts',(18.7114973024933,51.2593007999852,-8.18628915173532));
#145819=CARTESIAN_POINT('Ctrl Pts',(20.3606416485524,50.97563631065,1.60611868416694));
#145820=CARTESIAN_POINT('Ctrl Pts',(17.19652549519,50.6919718213149,11.0188455976376));
#145821=CARTESIAN_POINT('Ctrl Pts',(9.96713869623779,50.4083073319797,17.8267084070514));
#145822=CARTESIAN_POINT('Ctrl Pts',(0.38151655146859,50.1246428426446,20.4203295731073));
#145823=CARTESIAN_POINT('Ctrl Pts',(-9.29429705474246,49.8409783533094,
18.1865732698431));
#145824=CARTESIAN_POINT('Ctrl Pts',(-16.7729335686945,49.5573138639743,
11.6535018770193));
#145825=CARTESIAN_POINT('Ctrl Pts',(-20.2864399454939,49.2736493746391,
2.36553630173456));
#145826=CARTESIAN_POINT('Ctrl Pts',(-19.0042211446896,48.989984885304,-7.4816431982948));
#145827=CARTESIAN_POINT('Ctrl Pts',(-13.2293945080778,48.7063203959688,
-15.5601583589236));
#145828=CARTESIAN_POINT('Ctrl Pts',(-4.3271320212667,48.4226559066337,-19.9602438660632));
#145829=CARTESIAN_POINT('Ctrl Pts',(5.5980667413947,48.1389914172986,-19.6417172281645));
#145830=CARTESIAN_POINT('Ctrl Pts',(14.1998795853142,47.8553269279634,-14.6798782906499));
#145831=CARTESIAN_POINT('Ctrl Pts',(19.4448334167225,47.5716624386283,-6.24770840028006));
#145832=CARTESIAN_POINT('Ctrl Pts',(20.0930183932152,47.2879979492931,3.66142304665942));
#145833=CARTESIAN_POINT('Ctrl Pts',(15.9912032428313,47.004333459958,12.7049921569905));
#145834=CARTESIAN_POINT('Ctrl Pts',(8.10905922766536,46.7206689706228,18.7450944332872));
#145835=CARTESIAN_POINT('Ctrl Pts',(-1.69007065812247,46.4370044812877,
20.3538465170029));
#145836=CARTESIAN_POINT('Ctrl Pts',(-11.0896669504969,46.1533399919525,
17.1509385689327));
#145837=CARTESIAN_POINT('Ctrl Pts',(-17.8676601376735,45.8696755026174,
9.8935397140129));
#145838=CARTESIAN_POINT('Ctrl Pts',(-20.4217290618606,45.5860110132823,
0.297302862278477));
#145839=CARTESIAN_POINT('Ctrl Pts',(-18.1480904848286,45.3023465239471,
-9.36921654262662));
#145840=CARTESIAN_POINT('Ctrl Pts',(-11.5842337631254,45.0186820346119,
-16.8208482244296));
#145841=CARTESIAN_POINT('Ctrl Pts',(-2.28185808130925,44.7350175452768,
-20.296022530655));
#145842=CARTESIAN_POINT('Ctrl Pts',(7.55995005221281,44.4513530559417,-18.9732064258026));
#145843=CARTESIAN_POINT('Ctrl Pts',(15.6145820134597,44.1676885666065,-13.1651143334578));
#145844=CARTESIAN_POINT('Ctrl Pts',(19.9779185664375,43.8840240772714,-4.24478228191636));
#145845=CARTESIAN_POINT('Ctrl Pts',(19.6184646529456,43.6003595879362,5.67901853573306));
#145846=CARTESIAN_POINT('Ctrl Pts',(14.6211953673681,43.316695098601,14.2602963818193));
#145847=CARTESIAN_POINT('Ctrl Pts',(6.16746779962503,43.0330306092659,19.4704326559187));
#145848=CARTESIAN_POINT('Ctrl Pts',(-3.74425240280926,42.7493661199307,
20.0777483999609));
#145849=CARTESIAN_POINT('Ctrl Pts',(-12.7708293660599,42.4657016305956,
15.9386738523334));
#145850=CARTESIAN_POINT('Ctrl Pts',(-18.7783755439784,42.1820371412605,
8.03168841510866));
#145851=CARTESIAN_POINT('Ctrl Pts',(-20.3467038574354,41.8983726519253,
-1.77399239172543));
#145852=CARTESIAN_POINT('Ctrl Pts',(-17.1050606674842,41.6147081625902,
-11.1603004632384));
#145853=CARTESIAN_POINT('Ctrl Pts',(-9.81977213079062,41.331043673255,-17.9083076299081));
#145854=CARTESIAN_POINT('Ctrl Pts',(-0.213084292764702,41.0473791839199,
-20.4227814450494));
#145855=CARTESIAN_POINT('Ctrl Pts',(9.44397678424884,40.7637146945847,-18.1092989750195));
#145856=CARTESIAN_POINT('Ctrl Pts',(16.8684767776899,40.4800502052496,-11.5147686936652));
#145857=CARTESIAN_POINT('Ctrl Pts',(20.3052599804853,40.1963857159144,-2.19814103118507));
#145858=CARTESIAN_POINT('Ctrl Pts',(18.9418690342016,39.9127212265793,7.63812832827719));
#145859=CARTESIAN_POINT('Ctrl Pts',(13.1006102762966,39.6290567372441,15.6687401298467));
#145860=CARTESIAN_POINT('Ctrl Pts',(4.16236035226682,39.345392247909,19.9952535159209));
#145861=CARTESIAN_POINT('Ctrl Pts',(-5.75987375031193,39.0617277585738,
19.5948784443426));
#145862=CARTESIAN_POINT('Ctrl Pts',(-14.320470666033,38.7780632692387,14.5622637928079));
#145863=CARTESIAN_POINT('Ctrl Pts',(-19.4957007773038,38.4943987799036,
6.08712231436083));
#145864=CARTESIAN_POINT('Ctrl Pts',(-20.0621369613127,38.2107342905684,
-3.82701808376861));
#145865=CARTESIAN_POINT('Ctrl Pts',(-15.8858734059811,37.9270698012333,
-12.8364493921527));
#145866=CARTESIAN_POINT('Ctrl Pts',(-7.95418101433831,37.6434053118981,
-18.8113373065124));
#145867=CARTESIAN_POINT('Ctrl Pts',(1.85788395651131,37.359740822563,-20.3392151783517));
#145868=CARTESIAN_POINT('Ctrl Pts',(11.2307441820728,37.0760763332278,-17.0588918745468));
#145869=CARTESIAN_POINT('Ctrl Pts',(17.9486505703482,36.7924118438927,-9.74583755078384));
#145870=CARTESIAN_POINT('Ctrl Pts',(20.4234865151855,36.5087473545575,-0.128862099666414));
#145871=CARTESIAN_POINT('Ctrl Pts',(18.0701994950065,36.2250828652224,9.5185764203311));
#145872=CARTESIAN_POINT('Ctrl Pts',(11.4451078029419,35.9414183758872,16.91581846216));
#145873=CARTESIAN_POINT('Ctrl Pts',(2.11438659744718,35.6577538865521,20.3141521169065));
#145874=CARTESIAN_POINT('Ctrl Pts',(-7.7161767057437,35.3740893972169,18.9102095114761));
#145875=CARTESIAN_POINT('Ctrl Pts',(-15.7226317875749,35.0904249078818,
13.0358834329508));
#145876=CARTESIAN_POINT('Ctrl Pts',(-20.0122484096652,34.8067604185466,
4.07986762686163));
#145877=CARTESIAN_POINT('Ctrl Pts',(-19.5709590280071,34.5230959292115,
-5.84063099168422));
#145878=CARTESIAN_POINT('Ctrl Pts',(-14.5030845180251,34.2394314398763,
-14.3804014533863));
#145879=CARTESIAN_POINT('Ctrl Pts',(-6.00667341384557,33.9557669505412,
-19.5206372729111));
#145880=CARTESIAN_POINT('Ctrl Pts',(3.90971888766891,33.672102461206,-20.0461844991202));
#145881=CARTESIAN_POINT('Ctrl Pts',(12.9018507095002,33.3884379718709,-15.8328024900789));
#145882=CARTESIAN_POINT('Ctrl Pts',(18.8439799765745,33.1047734825357,-7.87653896414892));
#145883=CARTESIAN_POINT('Ctrl Pts',(20.3313789816317,32.8211089932007,1.94174516187317));
#145884=CARTESIAN_POINT('Ctrl Pts',(17.0124362121671,32.5374445038654,11.300994447569));
#145885=CARTESIAN_POINT('Ctrl Pts',(9.67173078559361,32.2537800145304,17.9886931745006));
#145886=CARTESIAN_POINT('Ctrl Pts',(0.0446505509054691,31.9701155251951,
20.4238344995783));
#145887=CARTESIAN_POINT('Ctrl Pts',(-9.59303974232004,31.6864510358601,
18.0308121466739));
#145888=CARTESIAN_POINT('Ctrl Pts',(-16.9628215725985,31.4027865465248,
11.3752135681193));
#145889=CARTESIAN_POINT('Ctrl Pts',(-20.322800167086,31.1191220571898,2.03067331054418));
#145890=CARTESIAN_POINT('Ctrl Pts',(-18.8780262724377,30.8354575678546,
-7.79424773882668));
#145891=CARTESIAN_POINT('Ctrl Pts',(-12.9713405484581,30.5517930785194,
-15.7759452787685));
#145892=CARTESIAN_POINT('Ctrl Pts',(-3.99645940922183,30.2681285891843,
-20.0295729065324));
#145893=CARTESIAN_POINT('Ctrl Pts',(2.61385460622837,30.0790189296275,-19.7061587075517));
#145894=CARTESIAN_POINT('Ctrl Pts',(5.68753054648386,29.9844640998491,-18.7750492568638));
#145895=CARTESIAN_POINT('Ctrl Pts',(2.3531054946966,53.8076420723014,19.4811662638601));
#145896=CARTESIAN_POINT('Ctrl Pts',(-0.83617071244833,53.713087242523,19.8663949131869));
#145897=CARTESIAN_POINT('Ctrl Pts',(-7.40443785082346,53.5239775829663,
19.0407256093285));
#145898=CARTESIAN_POINT('Ctrl Pts',(-15.5098945107332,53.2403130936311,
13.2965697206621));
#145899=CARTESIAN_POINT('Ctrl Pts',(-19.9473021734326,52.956648604296,4.41075449877604));
#145900=CARTESIAN_POINT('Ctrl Pts',(-19.669894528314,52.6729841149608,-5.51856432067145));
#145901=CARTESIAN_POINT('Ctrl Pts',(-14.7421444939989,52.3893196256257,
-14.1428932135538));
#145902=CARTESIAN_POINT('Ctrl Pts',(-6.3295289214286,52.1056551362905,-19.424034564584));
#145903=CARTESIAN_POINT('Ctrl Pts',(3.57948360566135,51.8219906469554,-20.113223571091));
#145904=CARTESIAN_POINT('Ctrl Pts',(12.6422576295486,51.5383261576202,-16.0476863277298));
#145905=CARTESIAN_POINT('Ctrl Pts',(18.7164187430947,51.2546616682851,-8.18844228314949));
#145906=CARTESIAN_POINT('Ctrl Pts',(20.3659968370911,50.9709971789499,1.60654112036962));
#145907=CARTESIAN_POINT('Ctrl Pts',(17.2010484704808,50.6873326896148,11.0217437387303));
#145908=CARTESIAN_POINT('Ctrl Pts',(9.96976022042066,50.4036682002796,17.831397130244));
#145909=CARTESIAN_POINT('Ctrl Pts',(0.38161689691564,50.1200037109445,20.4257004621254));
#145910=CARTESIAN_POINT('Ctrl Pts',(-9.29674161078674,49.8363392216093,
18.1913566435161));
#145911=CARTESIAN_POINT('Ctrl Pts',(-16.7773451313725,49.5526747322742,
11.6565669433827));
#145912=CARTESIAN_POINT('Ctrl Pts',(-20.2917756193281,49.269010242939,2.36615847744129));
#145913=CARTESIAN_POINT('Ctrl Pts',(-19.0092195734451,48.9853457536039,
-7.48361099588671));
#145914=CARTESIAN_POINT('Ctrl Pts',(-13.2328740606314,48.7016812642687,
-15.5642509414388));
#145915=CARTESIAN_POINT('Ctrl Pts',(-4.32827012952978,48.4180167749336,
-19.965493744835));
#145916=CARTESIAN_POINT('Ctrl Pts',(5.59953912679806,48.1343522855985,-19.6468833290901));
#145917=CARTESIAN_POINT('Ctrl Pts',(14.2036143917079,47.8506877962633,-14.6837393447495));
#145918=CARTESIAN_POINT('Ctrl Pts',(19.4499477339046,47.5670233069282,-6.24935165233257));
#145919=CARTESIAN_POINT('Ctrl Pts',(20.0983031939136,47.283358817593,3.66238606230469));
#145920=CARTESIAN_POINT('Ctrl Pts',(15.9954091973776,46.9996943282579,12.7083337829279));
#145921=CARTESIAN_POINT('Ctrl Pts',(8.11119204619121,46.7160298389227,18.7500247073859));
#145922=CARTESIAN_POINT('Ctrl Pts',(-1.69051517503973,46.4323653495876,
20.3591999198705));
#145923=CARTESIAN_POINT('Ctrl Pts',(-11.0925837188238,46.1487008602524,
17.155449553313));
#145924=CARTESIAN_POINT('Ctrl Pts',(-17.8723596318423,45.8650363709173,
9.89614188082356));
#145925=CARTESIAN_POINT('Ctrl Pts',(-20.4271003189756,45.5813718815822,
0.297381057915561));
#145926=CARTESIAN_POINT('Ctrl Pts',(-18.1528637368801,45.297707392247,-9.37168080365289));
#145927=CARTESIAN_POINT('Ctrl Pts',(-11.5872806108155,45.0140429029118,
-16.8252723895153));
#145928=CARTESIAN_POINT('Ctrl Pts',(-2.28245824824014,44.7303784135767,
-20.3013607248448));
#145929=CARTESIAN_POINT('Ctrl Pts',(7.56193844581962,44.4467139242416,-18.9781966971797));
#145930=CARTESIAN_POINT('Ctrl Pts',(15.6186889103088,44.1630494349064,-13.1685769792415));
#145931=CARTESIAN_POINT('Ctrl Pts',(19.9831730939516,43.8793849455713,-4.24589873082056));
#145932=CARTESIAN_POINT('Ctrl Pts',(19.6236246380542,43.5957204562361,5.68051221281708));
#145933=CARTESIAN_POINT('Ctrl Pts',(14.6250409868751,43.3120559669009,14.2640470788426));
#145934=CARTESIAN_POINT('Ctrl Pts',(6.16908994705435,43.0283914775658,19.4755537061303));
#145935=CARTESIAN_POINT('Ctrl Pts',(-3.74523720396384,42.7447269882306,
20.083029184395));
#145936=CARTESIAN_POINT('Ctrl Pts',(-12.774188308287,42.4610624988955,15.9428659907695));
#145937=CARTESIAN_POINT('Ctrl Pts',(-18.7833145715672,42.1773980095604,
8.03380088381365));
#145938=CARTESIAN_POINT('Ctrl Pts',(-20.3520553816638,41.8937335202252,
-1.77445898146556));
#145939=CARTESIAN_POINT('Ctrl Pts',(-17.1095595852073,41.6100690308901,
-11.1632358093634));
#145940=CARTESIAN_POINT('Ctrl Pts',(-9.82235489549016,41.3264045415549,
-17.9130178150487));
#145941=CARTESIAN_POINT('Ctrl Pts',(-0.213140337506071,41.0427400522198,
-20.4281529789587));
#145942=CARTESIAN_POINT('Ctrl Pts',(9.44646070847201,40.7590755628846,-18.1140620242536));
#145943=CARTESIAN_POINT('Ctrl Pts',(16.8729134698836,40.4754110735495,-11.5177972708775));
#145944=CARTESIAN_POINT('Ctrl Pts',(20.3106006042792,40.1917465842143,-2.19871917912825));
#145945=CARTESIAN_POINT('Ctrl Pts',(18.9468510633194,39.9080820948792,7.64013728408127));
#145946=CARTESIAN_POINT('Ctrl Pts',(13.1040559564319,39.624417605544,15.6728612711884));
#145947=CARTESIAN_POINT('Ctrl Pts',(4.16345512282173,39.3407531162089,20.0005126028173));
#145948=CARTESIAN_POINT('Ctrl Pts',(-5.76138869367294,39.0570886268737,
19.6000322258829));
#145949=CARTESIAN_POINT('Ctrl Pts',(-14.3242371899018,38.7734241375386,
14.5660939123227));
#145950=CARTESIAN_POINT('Ctrl Pts',(-19.500828473455,38.4897596482035,6.08872332958053));
#145951=CARTESIAN_POINT('Ctrl Pts',(-20.0674136396766,38.2060951588683,
-3.82802465368487));
#145952=CARTESIAN_POINT('Ctrl Pts',(-15.8900516570147,37.9224306695332,
-12.8398255935468));
#145953=CARTESIAN_POINT('Ctrl Pts',(-7.95627309729745,37.638766180198,-18.8162850035974));
#145954=CARTESIAN_POINT('Ctrl Pts',(1.8583726111394,37.3551016908629,-20.344564732932));
#145955=CARTESIAN_POINT('Ctrl Pts',(11.2336980560769,37.0714372015277,-17.0633786491032));
#145956=CARTESIAN_POINT('Ctrl Pts',(17.9533713663584,36.7877727121926,-9.74840086944935));
#145957=CARTESIAN_POINT('Ctrl Pts',(20.4288582345403,36.5041082228574,-0.128895992558966));
#145958=CARTESIAN_POINT('Ctrl Pts',(18.0749522604215,36.2204437335223,9.52107996550914));
#145959=CARTESIAN_POINT('Ctrl Pts',(11.4481180581729,35.9367792441871,16.9202676060106));
#145960=CARTESIAN_POINT('Ctrl Pts',(2.11494271656859,35.653114754852,20.3194950794811));
#145961=CARTESIAN_POINT('Ctrl Pts',(-7.71820618957644,35.3694502655168,
18.9151832136093));
#145962=CARTESIAN_POINT('Ctrl Pts',(-15.7267671033322,35.0857857761817,
13.0393120888398));
#145963=CARTESIAN_POINT('Ctrl Pts',(-20.0175119664913,34.8021212868465,
4.08094070044942));
#145964=CARTESIAN_POINT('Ctrl Pts',(-19.5761065183645,34.5184567975114,
-5.84216717555893));
#145965=CARTESIAN_POINT('Ctrl Pts',(-14.5068990723497,34.2347923081762,
-14.3841837400463));
#145966=CARTESIAN_POINT('Ctrl Pts',(-6.00825326975288,33.9511278188411,
-19.5257715277998));
#145967=CARTESIAN_POINT('Ctrl Pts',(3.91074720947659,33.6674633295059,-20.0514569816771));
#145968=CARTESIAN_POINT('Ctrl Pts',(12.9052441121519,33.3837988401708,-15.8369667826554));
#145969=CARTESIAN_POINT('Ctrl Pts',(18.8489362599963,33.1001343508356,-7.87861062578073));
#145970=CARTESIAN_POINT('Ctrl Pts',(20.3367264736328,32.8164698615006,1.94225587307272));
#145971=CARTESIAN_POINT('Ctrl Pts',(17.0169107711485,32.5328053721653,11.3039667992308));
#145972=CARTESIAN_POINT('Ctrl Pts',(9.67427460687796,32.2491408828303,17.9934245010726));
#145973=CARTESIAN_POINT('Ctrl Pts',(0.0446623068153865,31.965476393495,
20.4292063130764));
#145974=CARTESIAN_POINT('Ctrl Pts',(-9.59556289662872,31.68181190416,18.0355545473434));
#145975=CARTESIAN_POINT('Ctrl Pts',(-16.9672830312041,31.3981474148247,
11.3782054503749));
#145976=CARTESIAN_POINT('Ctrl Pts',(-20.3281454995571,31.1144829254897,
2.03120739099156));
#145977=CARTESIAN_POINT('Ctrl Pts',(-18.8829913196902,30.8308184361545,
-7.79629771540332));
#145978=CARTESIAN_POINT('Ctrl Pts',(-12.9747526115673,30.5471539468193,
-15.7800946999417));
#145979=CARTESIAN_POINT('Ctrl Pts',(-3.99750972752267,30.2634894574842,
-20.034840842762));
#145980=CARTESIAN_POINT('Ctrl Pts',(2.61454075052372,30.0743797979274,-19.7113420388087));
#145981=CARTESIAN_POINT('Ctrl Pts',(5.68902642746934,29.979824968149,-18.779987294375));
#145982=CARTESIAN_POINT('',(-19.6060497734093,40.1567070686929,-7.21489592789186E-6));
#145983=CARTESIAN_POINT('',(19.6068251628487,41.9714638188659,1.05843568726601E-6));
#145984=CARTESIAN_POINT('Ctrl Pts',(-19.6060497734093,40.1567070686929,
-7.21489592789186E-6));
#145985=CARTESIAN_POINT('Ctrl Pts',(-19.6058602605474,40.1642249903772,
0.256493154818279));
#145986=CARTESIAN_POINT('Ctrl Pts',(-19.6006770239703,40.1715849940307,
0.507949336501283));
#145987=CARTESIAN_POINT('Ctrl Pts',(-19.5812616986933,40.1861824141731,
1.00672541862333));
#145988=CARTESIAN_POINT('Ctrl Pts',(-19.5668012780555,40.1934118584858,
1.25377441501046));
#145989=CARTESIAN_POINT('Ctrl Pts',(-19.5295534989398,40.2076674250732,
1.74036860727477));
#145990=CARTESIAN_POINT('Ctrl Pts',(-19.506639587934,40.2146886034354,1.97973640101183));
#145991=CARTESIAN_POINT('Ctrl Pts',(-19.4531608713813,40.2285676331729,
2.45175088204484));
#145992=CARTESIAN_POINT('Ctrl Pts',(-19.4224392662702,40.2354185167772,
2.68413492106536));
#145993=CARTESIAN_POINT('Ctrl Pts',(-19.3856136028366,40.2427110035932,
2.93054963420867));
#145994=CARTESIAN_POINT('Ctrl Pts',(-19.3825571542199,40.24331008539,2.95078559283883));
#145995=CARTESIAN_POINT('Ctrl Pts',(-19.3438627187409,40.2508185649739,
3.20431721953376));
#145996=CARTESIAN_POINT('Ctrl Pts',(-19.3050027530406,40.257558381783,3.43092833959673));
#145997=CARTESIAN_POINT('Ctrl Pts',(-19.2214112739857,40.2708038662599,
3.87417603882343));
#145998=CARTESIAN_POINT('Ctrl Pts',(-19.17659486228,40.2773039662462,4.0905916580999));
#145999=CARTESIAN_POINT('Ctrl Pts',(-19.0817123273993,40.2901101559611,
4.51463663721768));
#146000=CARTESIAN_POINT('Ctrl Pts',(-19.0315438020208,40.2964074502678,
4.72191581485335));
#146001=CARTESIAN_POINT('Ctrl Pts',(-18.9415945562382,40.307050866831,5.07006359890727));
#146002=CARTESIAN_POINT('Ctrl Pts',(-18.9024894099125,40.3114797847266,
5.21422480399316));
#146003=CARTESIAN_POINT('Ctrl Pts',(-18.8149768815911,40.321025650896,5.52338481126476));
#146004=CARTESIAN_POINT('Ctrl Pts',(-18.7663108321723,40.326097973576,5.68657996784434));
#146005=CARTESIAN_POINT('Ctrl Pts',(-18.6632225796019,40.3364299740549,
6.0172221464721));
#146006=CARTESIAN_POINT('Ctrl Pts',(-18.6087116076199,40.3416579628203,
6.18347305714985));
#146007=CARTESIAN_POINT('Ctrl Pts',(-18.4987394814287,40.3518192302921,
6.50515906725702));
#146008=CARTESIAN_POINT('Ctrl Pts',(-18.4432784135871,40.3567457239631,
6.66035330930392));
#146009=CARTESIAN_POINT('Ctrl Pts',(-18.3689662715817,40.3631269369849,
6.86083541401981));
#146010=CARTESIAN_POINT('Ctrl Pts',(-18.349674431459,40.3647631530354,6.91218981073637));
#146011=CARTESIAN_POINT('Ctrl Pts',(-18.3058676799944,40.3684349880947,
7.02735526102674));
#146012=CARTESIAN_POINT('Ctrl Pts',(-18.2814053660952,40.3704539289896,
7.09062065094509));
#146013=CARTESIAN_POINT('Ctrl Pts',(-18.2018450496129,40.3769249768169,
7.29332550470357));
#146014=CARTESIAN_POINT('Ctrl Pts',(-18.1474922542905,40.3812037062627,
7.4269730281764));
#146015=CARTESIAN_POINT('Ctrl Pts',(-18.0410888516949,40.3893662211985,
7.68126786392055));
#146016=CARTESIAN_POINT('Ctrl Pts',(-17.9890614214502,40.3932463724006,
7.80179634582748));
#146017=CARTESIAN_POINT('Ctrl Pts',(-17.888103963383,40.4006130620343,8.0300226622649));
#146018=CARTESIAN_POINT('Ctrl Pts',(-17.8392116561668,40.4040950925235,
8.13757447107038));
#146019=CARTESIAN_POINT('Ctrl Pts',(-17.7669699718965,40.4091474260652,
8.29320441075455));
#146020=CARTESIAN_POINT('Ctrl Pts',(-17.7420664982569,40.410870216425,8.34618451733856));
#146021=CARTESIAN_POINT('Ctrl Pts',(-17.6732722509126,40.4155861021683,
8.49097990414395));
#146022=CARTESIAN_POINT('Ctrl Pts',(-17.6311136276911,40.4184228085721,
8.57780006058913));
#146023=CARTESIAN_POINT('Ctrl Pts',(-17.5521894378497,40.4236629464353,
8.73779141930108));
#146024=CARTESIAN_POINT('Ctrl Pts',(-17.5154398438695,40.4260650913971,
8.81092232616833));
#146025=CARTESIAN_POINT('Ctrl Pts',(-17.4478937822827,40.43043394297,8.94364828827588));
#146026=CARTESIAN_POINT('Ctrl Pts',(-17.4171143926772,40.432399396788,9.00320459201773));
#146027=CARTESIAN_POINT('Ctrl Pts',(-17.3766193085593,40.4349651519484,
9.08080706245216));
#146028=CARTESIAN_POINT('Ctrl Pts',(-17.3643745411955,40.4357375432129,
9.10414367709091));
#146029=CARTESIAN_POINT('Ctrl Pts',(-17.3317163405355,40.4377907777369,
9.1661219117449));
#146030=CARTESIAN_POINT('Ctrl Pts',(-17.31305908125,40.438954999082,9.20119911483846));
#146031=CARTESIAN_POINT('Ctrl Pts',(-17.2889503758755,40.4404533658007,
9.24629075127756));
#146032=CARTESIAN_POINT('Ctrl Pts',(-17.2815599252394,40.4409114922378,
9.26006707448738));
#146033=CARTESIAN_POINT('Ctrl Pts',(-17.2714562668697,40.4415367115404,
9.27885725327985));
#146034=CARTESIAN_POINT('Ctrl Pts',(-17.2682520394035,40.4417348036457,
9.28480825552259));
#146035=CARTESIAN_POINT('Ctrl Pts',(-17.2640725502676,40.4419929745005,
9.29256203469856));
#146036=CARTESIAN_POINT('Ctrl Pts',(-17.2629558358882,40.4420619324352,
9.29463284194376));
#146037=CARTESIAN_POINT('Ctrl Pts',(-17.2616800616592,40.442140689519,9.29699764325312));
#146038=CARTESIAN_POINT('Ctrl Pts',(-17.261058808946,40.4421790666325,9.29815014135871));
#146039=CARTESIAN_POINT('Ctrl Pts',(-17.2567774572131,40.4424432077718,
9.30608018526919));
#146040=CARTESIAN_POINT('Ctrl Pts',(-17.2546355043111,40.4425752694697,
9.31004432390113));
#146041=CARTESIAN_POINT('Ctrl Pts',(-17.2353464401535,40.443763744869,9.34571361924928));
#146042=CARTESIAN_POINT('Ctrl Pts',(-17.2181189125578,40.4448195994617,
9.37736310958793));
#146043=CARTESIAN_POINT('Ctrl Pts',(-17.1384659797659,40.4496760125047,
9.52274855924535));
#146044=CARTESIAN_POINT('Ctrl Pts',(-17.0750680851653,40.4534699855278,
9.63580273431811));
#146045=CARTESIAN_POINT('Ctrl Pts',(-16.7888630523093,40.4702946444827,
10.1346415008889));
#146046=CARTESIAN_POINT('Ctrl Pts',(-16.5548612018671,40.4832555642211,
10.5122182751556));
#146047=CARTESIAN_POINT('Ctrl Pts',(-16.0667252455926,40.5089450845039,
11.2441621722765));
#146048=CARTESIAN_POINT('Ctrl Pts',(-15.8128295223602,40.5216760662229,
11.5987382914648));
#146049=CARTESIAN_POINT('Ctrl Pts',(-15.2839189463385,40.5471178189234,
12.2883490001134));
#146050=CARTESIAN_POINT('Ctrl Pts',(-15.0088669475623,40.559828515979,12.6233472870743));
#146051=CARTESIAN_POINT('Ctrl Pts',(-14.5517958059023,40.5802438493116,
13.1441081409371));
#146052=CARTESIAN_POINT('Ctrl Pts',(-14.3758326123311,40.5879471720387,
13.3366542095038));
#146053=CARTESIAN_POINT('Ctrl Pts',(-14.0494359447345,40.6019807604091,
13.6797643376009));
#146054=CARTESIAN_POINT('Ctrl Pts',(-13.9001061329604,40.6083190105546,
13.8316610944017));
#146055=CARTESIAN_POINT('Ctrl Pts',(-13.5032524278237,40.624917311268,14.22222431568));
#146056=CARTESIAN_POINT('Ctrl Pts',(-13.2522192635323,40.6351738814474,
14.4563361849265));
#146057=CARTESIAN_POINT('Ctrl Pts',(-12.8343717336677,40.6517798655259,
14.8258511959593));
#146058=CARTESIAN_POINT('Ctrl Pts',(-12.6706698349395,40.6581672894023,
14.9657860171242));
#146059=CARTESIAN_POINT('Ctrl Pts',(-12.4583259651919,40.6663134475478,
15.1412999366134));
#146060=CARTESIAN_POINT('Ctrl Pts',(-12.4114690418975,40.6681024896166,
15.1796619938718));
#146061=CARTESIAN_POINT('Ctrl Pts',(-12.3584466558124,40.6701175469845,
15.222660414333));
#146062=CARTESIAN_POINT('Ctrl Pts',(-12.3536104805604,40.6703013031137,
15.2265809134183));
#146063=CARTESIAN_POINT('Ctrl Pts',(-12.3429158371886,40.6707072050209,
15.2352297542397));
#146064=CARTESIAN_POINT('Ctrl Pts',(-12.3417924163153,40.6707498392882,
15.2361380897339));
#146065=CARTESIAN_POINT('Ctrl Pts',(-12.3286482475892,40.6712486118842,
15.2467630467057));
#146066=CARTESIAN_POINT('Ctrl Pts',(-12.2927519228741,40.6726092873068,
15.2757094463214));
#146067=CARTESIAN_POINT('Ctrl Pts',(-12.2567529907622,40.6739695069933,
15.3045287731648));
#146068=CARTESIAN_POINT('Ctrl Pts',(-12.1846192029046,40.6766893659417,
15.3619975170827));
#146069=CARTESIAN_POINT('Ctrl Pts',(-12.1363487794281,40.6785018312713,
15.4000834668371));
#146070=CARTESIAN_POINT('Ctrl Pts',(-11.9910009060579,40.6839371256372,
15.5136578350228));
#146071=CARTESIAN_POINT('Ctrl Pts',(-11.8933868520469,40.6875578519467,
15.588462775161));
#146072=CARTESIAN_POINT('Ctrl Pts',(-11.680661921187,40.695387614177,15.7483318915057));
#146073=CARTESIAN_POINT('Ctrl Pts',(-11.5653041298074,40.6995958611945,
15.8330694297554));
#146074=CARTESIAN_POINT('Ctrl Pts',(-11.3654916433361,40.7068242908043,
15.9765179332404));
#146075=CARTESIAN_POINT('Ctrl Pts',(-11.2814788771577,40.7098454444815,
16.0358406226849));
#146076=CARTESIAN_POINT('Ctrl Pts',(-10.6254545881813,40.7333026896996,
16.4914270854184));
#146077=CARTESIAN_POINT('Ctrl Pts',(-10.0328107928598,40.7537081121928,
16.8581934322464));
#146078=CARTESIAN_POINT('Ctrl Pts',(-9.16989669856011,40.7826829230173,
17.3314571872026));
#146079=CARTESIAN_POINT('Ctrl Pts',(-8.91422969493493,40.7911809835039,
17.4645248445907));
#146080=CARTESIAN_POINT('Ctrl Pts',(-8.54544500350175,40.8033401326734,
17.6463701864889));
#146081=CARTESIAN_POINT('Ctrl Pts',(-8.43459909615576,40.8069823430789,
17.6997516696514));
#146082=CARTESIAN_POINT('Ctrl Pts',(-8.23976717981245,40.8133646799176,
17.7913543510017));
#146083=CARTESIAN_POINT('Ctrl Pts',(-8.15599406630556,40.8161026891136,
17.8300292774818));
#146084=CARTESIAN_POINT('Ctrl Pts',(-8.06021586512073,40.8192265789428,
17.8734368016543));
#146085=CARTESIAN_POINT('Ctrl Pts',(-8.0462659303344,40.8196814317672,17.8797391913623));
#146086=CARTESIAN_POINT('Ctrl Pts',(-8.03662990177444,40.8199955244676,
17.8840845725094));
#146087=CARTESIAN_POINT('Ctrl Pts',(-8.03528940048938,40.8200392158734,
17.8846888293213));
#146088=CARTESIAN_POINT('Ctrl Pts',(-8.02765759495338,40.8202879478929,
17.8881283672707));
#146089=CARTESIAN_POINT('Ctrl Pts',(-8.0210415066408,40.8205034452547,17.8911057056227));
#146090=CARTESIAN_POINT('Ctrl Pts',(-8.00747263730586,40.8209452363947,
17.897202685827));
#146091=CARTESIAN_POINT('Ctrl Pts',(-8.00051634598758,40.8211716114517,
17.9003235408421));
#146092=CARTESIAN_POINT('Ctrl Pts',(-7.91152482028106,40.8240661352781,
17.9401846648783));
#146093=CARTESIAN_POINT('Ctrl Pts',(-7.82255223560118,40.8269442157123,
17.9793588826266));
#146094=CARTESIAN_POINT('Ctrl Pts',(-7.70396715857337,40.8307589196856,
18.0303571964062));
#146095=CARTESIAN_POINT('Ctrl Pts',(-7.68107413779474,40.8314944764909,
18.0401522860522));
#146096=CARTESIAN_POINT('Ctrl Pts',(-7.55922151078898,40.8354049191294,
18.0920039918277));
#146097=CARTESIAN_POINT('Ctrl Pts',(-7.45363531697729,40.8387772419364,
18.1359796711224));
#146098=CARTESIAN_POINT('Ctrl Pts',(-7.22942222181403,40.8459048569958,
18.2267706642691));
#146099=CARTESIAN_POINT('Ctrl Pts',(-7.1109528765131,40.8496554812502,18.2735490782037));
#146100=CARTESIAN_POINT('Ctrl Pts',(-6.89986385527749,40.856310742191,18.3542574105764));
#146101=CARTESIAN_POINT('Ctrl Pts',(-6.81106229476495,40.8591033109741,
18.3875217678182));
#146102=CARTESIAN_POINT('Ctrl Pts',(-6.58585304358789,40.8661671603776,
18.4698855632039));
#146103=CARTESIAN_POINT('Ctrl Pts',(-6.44581871724877,40.870544283287,18.5194582943715));
#146104=CARTESIAN_POINT('Ctrl Pts',(-6.15405650494029,40.8796356484153,
18.6186526172444));
#146105=CARTESIAN_POINT('Ctrl Pts',(-6.00256486541867,40.8843429759753,
18.6682593597539));
#146106=CARTESIAN_POINT('Ctrl Pts',(-5.7423153732895,40.8924095360962,18.7496432198601));
#146107=CARTESIAN_POINT('Ctrl Pts',(-5.63764191571727,40.8956490859998,
18.7814533681153));
#146108=CARTESIAN_POINT('Ctrl Pts',(-5.50910255406661,40.899621787751,18.8192661326163));
#146109=CARTESIAN_POINT('Ctrl Pts',(-5.48802406278196,40.9002730808649,
18.8254281390699));
#146110=CARTESIAN_POINT('Ctrl Pts',(-5.29349456315475,40.9062822156961,
18.8819327842906));
#146111=CARTESIAN_POINT('Ctrl Pts',(-5.11277418587899,40.9118534507774,
18.9317941357027));
#146112=CARTESIAN_POINT('Ctrl Pts',(-4.85701943895342,40.9196960258272,
18.9980679660101));
#146113=CARTESIAN_POINT('Ctrl Pts',(-4.78848908282173,40.9217936686703,
19.0154351330967));
#146114=CARTESIAN_POINT('Ctrl Pts',(-4.58746750782158,40.9279332998488,
19.0651753192513));
#146115=CARTESIAN_POINT('Ctrl Pts',(-4.45248273287507,40.9320385701946,
19.0971055254944));
#146116=CARTESIAN_POINT('Ctrl Pts',(-4.24479009570357,40.9383199537564,
19.1437676349609));
#146117=CARTESIAN_POINT('Ctrl Pts',(-4.17469013825897,40.9404345968236,
19.1591162782747));
#146118=CARTESIAN_POINT('Ctrl Pts',(-4.09484836116209,40.9428369726072,
19.1761230015657));
#146119=CARTESIAN_POINT('Ctrl Pts',(-4.08152099562218,40.9432378566137,
19.1789520279172));
#146120=CARTESIAN_POINT('Ctrl Pts',(-4.06816302311158,40.9436394714413,
19.1817727949263));
#146121=CARTESIAN_POINT('Ctrl Pts',(-4.05925090582878,40.9439073771339,
19.1836514580162));
#146122=CARTESIAN_POINT('Ctrl Pts',(-4.05679310721967,40.943981244178,19.1841683228041));
#146123=CARTESIAN_POINT('Ctrl Pts',(-4.04819681228878,40.9442396270437,
19.1859763490699));
#146124=CARTESIAN_POINT('Ctrl Pts',(-4.04124983038189,40.9444484500318,
19.1874336472181));
#146125=CARTESIAN_POINT('Ctrl Pts',(-4.02019891478077,40.9450812679812,
19.1918374927706));
#146126=CARTESIAN_POINT('Ctrl Pts',(-4.00588501156254,40.9455116096754,
19.1948159932764));
#146127=CARTESIAN_POINT('Ctrl Pts',(-3.91576016553991,40.9482213344665,
19.2134608700604));
#146128=CARTESIAN_POINT('Ctrl Pts',(-3.83272185648282,40.950718673791,19.2301815087075));
#146129=CARTESIAN_POINT('Ctrl Pts',(-3.6473778889082,40.9562878712753,19.266032780247));
#146130=CARTESIAN_POINT('Ctrl Pts',(-3.54436390967518,40.9593807971066,
19.2852391574407));
#146131=CARTESIAN_POINT('Ctrl Pts',(-3.32167820382943,40.9660553275533,
19.3246231757082));
#146132=CARTESIAN_POINT('Ctrl Pts',(-3.20200610752974,40.9696369321686,
19.3448008321436));
#146133=CARTESIAN_POINT('Ctrl Pts',(-2.95269628183989,40.9770822166541,
19.3841403856432));
#146134=CARTESIAN_POINT('Ctrl Pts',(-2.82392601128871,40.9809204677614,
19.4032984482154));
#146135=CARTESIAN_POINT('Ctrl Pts',(-2.55207909466508,40.98900612602,19.4406765622823));
#146136=CARTESIAN_POINT('Ctrl Pts',(-2.40909195283387,40.9932509581546,
19.4589014902682));
#146137=CARTESIAN_POINT('Ctrl Pts',(-2.10977788628155,41.0021186299623,
19.4933833758081));
#146138=CARTESIAN_POINT('Ctrl Pts',(-1.95361464730984,41.006736798321,19.5096597021858));
#146139=CARTESIAN_POINT('Ctrl Pts',(-1.76598989251951,41.0122752210554,
19.526751150595));
#146140=CARTESIAN_POINT('Ctrl Pts',(-1.74171152153265,41.0129917022331,
19.5289180539313));
#146141=CARTESIAN_POINT('Ctrl Pts',(-1.55469112487975,41.0185094780527,
19.5452569462269));
#146142=CARTESIAN_POINT('Ctrl Pts',(-1.38503693938008,41.0235063662107,
19.558052669248));
#146143=CARTESIAN_POINT('Ctrl Pts',(-1.03378595955542,41.0338403954733,
19.5796277026854));
#146144=CARTESIAN_POINT('Ctrl Pts',(-0.85236090773499,41.0391726096458,
19.5884542954586));
#146145=CARTESIAN_POINT('Ctrl Pts',(-0.479448438711961,41.05012853316,19.6010822526452));
#146146=CARTESIAN_POINT('Ctrl Pts',(-0.288221276394554,41.0557446668571,
19.6049768602002));
#146147=CARTESIAN_POINT('Ctrl Pts',(-0.0333929768554356,41.06323109839,
19.6062281166468));
#146148=CARTESIAN_POINT('Ctrl Pts',(0.0242402028426192,41.0649244217416,
19.6062644745408));
#146149=CARTESIAN_POINT('Ctrl Pts',(0.250685815873905,41.0715786508289,
19.605400932075));
#146150=CARTESIAN_POINT('Ctrl Pts',(0.423479709553702,41.0766590090421,
19.6026009260942));
#146151=CARTESIAN_POINT('Ctrl Pts',(0.645040595477642,41.083181814982,19.5959579344804));
#146152=CARTESIAN_POINT('Ctrl Pts',(0.689631101488382,41.084494997049,19.5944720951288));
#146153=CARTESIAN_POINT('Ctrl Pts',(0.745715588293483,41.0861473030394,
19.592411060284));
#146154=CARTESIAN_POINT('Ctrl Pts',(0.756949803351149,41.0864783058566,
19.5919886663542));
#146155=CARTESIAN_POINT('Ctrl Pts',(0.778864252988368,41.0871240521083,
19.5911459562394));
#146156=CARTESIAN_POINT('Ctrl Pts',(0.79234083475379,41.0875212147516,19.5906135529989));
#146157=CARTESIAN_POINT('Ctrl Pts',(0.797380280182472,41.0876697304939,
19.5904123804167));
#146158=CARTESIAN_POINT('Ctrl Pts',(0.797617387644737,41.0876767181939,
19.5904029099063));
#146159=CARTESIAN_POINT('Ctrl Pts',(0.80580384508416,41.0879179771476,19.5900758132914));
#146160=CARTESIAN_POINT('Ctrl Pts',(0.813828752938099,41.088154435792,19.589750275296));
#146161=CARTESIAN_POINT('Ctrl Pts',(0.854188754595172,41.0893434254297,
19.5880877728059));
#146162=CARTESIAN_POINT('Ctrl Pts',(0.887230237840092,41.090316024586,19.586646389622));
#146163=CARTESIAN_POINT('Ctrl Pts',(1.02608359022614,41.0944024375012,19.5802218844377));
#146164=CARTESIAN_POINT('Ctrl Pts',(1.13841775094315,41.0977032558247,19.5741799830594));
#146165=CARTESIAN_POINT('Ctrl Pts',(1.29226739820399,41.102221228442,19.5644048230154));
#146166=CARTESIAN_POINT('Ctrl Pts',(1.32714062704809,41.1032451600334,19.5620987296575));
#146167=CARTESIAN_POINT('Ctrl Pts',(1.48520554337462,41.1078857991914,19.5512074472625));
#146168=CARTESIAN_POINT('Ctrl Pts',(1.61489911585051,41.1116905534881,19.5411160113865));
#146169=CARTESIAN_POINT('Ctrl Pts',(1.8868164012284,41.119673291752,19.5169350112097));
#146170=CARTESIAN_POINT('Ctrl Pts',(2.02888337724008,41.1238466062825,19.502891526885));
#146171=CARTESIAN_POINT('Ctrl Pts',(2.19623284516879,41.1287722457888,19.4843196444065));
#146172=CARTESIAN_POINT('Ctrl Pts',(2.21482740451778,41.1293196713069,19.4822294443027));
#146173=CARTESIAN_POINT('Ctrl Pts',(2.38134653876181,41.1342232464247,19.4632668790364));
#146174=CARTESIAN_POINT('Ctrl Pts',(2.5357041537417,41.1387772557117,19.4439883648822));
#146175=CARTESIAN_POINT('Ctrl Pts',(2.85543218463697,41.1482396430156,19.3998369229809));
#146176=CARTESIAN_POINT('Ctrl Pts',(3.02065597720393,41.1531433487491,19.3750307471287));
#146177=CARTESIAN_POINT('Ctrl Pts',(3.36040734749705,41.1632678212367,19.3191863341274));
#146178=CARTESIAN_POINT('Ctrl Pts',(3.5347220016137,41.1684815460973,19.2882645342264));
#146179=CARTESIAN_POINT('Ctrl Pts',(3.75463664494159,41.1750914727904,19.2459105048272));
#146180=CARTESIAN_POINT('Ctrl Pts',(3.7947409310778,41.1762981349793,19.2380569558196));
#146181=CARTESIAN_POINT('Ctrl Pts',(3.88834337284848,41.1791175623965,19.2194139328476));
#146182=CARTESIAN_POINT('Ctrl Pts',(3.94204790200534,41.1807380669304,19.2084852063902));
#146183=CARTESIAN_POINT('Ctrl Pts',(4.18749445602492,41.1881561030857,19.1574266834097));
#146184=CARTESIAN_POINT('Ctrl Pts',(4.38476212086168,41.1941501666731,19.1133648584356));
#146185=CARTESIAN_POINT('Ctrl Pts',(4.59907582686897,41.2006856181035,19.0617157739108));
#146186=CARTESIAN_POINT('Ctrl Pts',(4.61036671518505,41.2010299982393,19.0589839632225));
#146187=CARTESIAN_POINT('Ctrl Pts',(4.6289005204655,41.2015953996391,19.0544819892796));
#146188=CARTESIAN_POINT('Ctrl Pts',(4.63613293923153,41.2018160596282,19.0527207734403));
#146189=CARTESIAN_POINT('Ctrl Pts',(4.77275317728616,41.2059847631528,19.0193675891237));
#146190=CARTESIAN_POINT('Ctrl Pts',(4.90444342494679,41.2100104725392,18.9858006817156));
#146191=CARTESIAN_POINT('Ctrl Pts',(5.04721159115989,41.214377505442,18.9477357457566));
#146192=CARTESIAN_POINT('Ctrl Pts',(5.05606030144495,41.2146481825032,18.9453697674483));
#146193=CARTESIAN_POINT('Ctrl Pts',(5.07377717739144,41.2151901489844,18.940619058839));
#146194=CARTESIAN_POINT('Ctrl Pts',(5.08507898953992,41.2155358867597,18.9375777006762));
#146195=CARTESIAN_POINT('Ctrl Pts',(5.10154952057932,41.216039763763,18.9331369002793));
#146196=CARTESIAN_POINT('Ctrl Pts',(5.1125494569115,41.2163763542291,18.9301607495492));
#146197=CARTESIAN_POINT('Ctrl Pts',(5.14560786753782,41.2173881230072,18.9211850961868));
#146198=CARTESIAN_POINT('Ctrl Pts',(5.16772494346485,41.2180652985394,18.9151383925322));
#146199=CARTESIAN_POINT('Ctrl Pts',(5.2343091420531,41.2201046648741,18.8968067615319));
#146200=CARTESIAN_POINT('Ctrl Pts',(5.27900923775747,41.2214746906579,18.8843303179464));
#146201=CARTESIAN_POINT('Ctrl Pts',(5.51332590195813,41.2286635011841,18.8180118276522));
#146202=CARTESIAN_POINT('Ctrl Pts',(5.70808362922166,41.2346581923769,18.7597912129102));
#146203=CARTESIAN_POINT('Ctrl Pts',(6.0883910363239,41.2464149169452,18.6391973795247));
#146204=CARTESIAN_POINT('Ctrl Pts',(6.2729731568976,41.2521422053843,18.5777894343108));
#146205=CARTESIAN_POINT('Ctrl Pts',(6.66244156307081,41.2642834176372,18.4414084572513));
#146206=CARTESIAN_POINT('Ctrl Pts',(6.86786765688721,41.2707176503633,18.3658115571571));
#146207=CARTESIAN_POINT('Ctrl Pts',(7.28285983192566,41.2837980723277,18.2047688434624));
#146208=CARTESIAN_POINT('Ctrl Pts',(7.49225411563019,41.2904371838082,18.1195572906022));
#146209=CARTESIAN_POINT('Ctrl Pts',(7.72284371386501,41.2978036329371,18.020844689633));
#146210=CARTESIAN_POINT('Ctrl Pts',(7.74035223353557,41.2983633036897,18.0133196890931));
#146211=CARTESIAN_POINT('Ctrl Pts',(7.95630728191696,41.3052707442151,17.9201330483974));
#146212=CARTESIAN_POINT('Ctrl Pts',(8.15790254730346,41.3117634501117,17.8292909331893));
#146213=CARTESIAN_POINT('Ctrl Pts',(8.41798500796592,41.3202128358706,17.7065833023241));
#146214=CARTESIAN_POINT('Ctrl Pts',(8.47382605638983,41.3220311670202,17.6799210030151));
#146215=CARTESIAN_POINT('Ctrl Pts',(8.53687721561112,41.3240893364901,17.6494487973578));
#146216=CARTESIAN_POINT('Ctrl Pts',(8.54388609409398,41.3243181963333,17.6460563700119));
#146217=CARTESIAN_POINT('Ctrl Pts',(8.55440418169981,41.3246617476624,17.6409577653688));
#146218=CARTESIAN_POINT('Ctrl Pts',(8.55807816852439,41.3247817624193,17.639176125545));
#146219=CARTESIAN_POINT('Ctrl Pts',(8.56931369923946,41.3251488761294,17.6337197815786));
#146220=CARTESIAN_POINT('Ctrl Pts',(8.5749230279906,41.3253321963346,17.6309924212115));
#146221=CARTESIAN_POINT('Ctrl Pts',(8.60292752503307,41.3262476147346,17.6173597856384));
#146222=CARTESIAN_POINT('Ctrl Pts',(8.62519625341397,41.3269761644855,17.6064670096724));
#146223=CARTESIAN_POINT('Ctrl Pts',(8.69159926327358,41.3291504345203,17.5738327221059));
#146224=CARTESIAN_POINT('Ctrl Pts',(8.73533037283556,41.3305847689273,17.552135255833));
#146225=CARTESIAN_POINT('Ctrl Pts',(8.93845254038771,41.3372591856985,17.4504376011118));
#146226=CARTESIAN_POINT('Ctrl Pts',(9.09106023352143,41.342307842859,17.3713255254616));
#146227=CARTESIAN_POINT('Ctrl Pts',(9.24824901075821,41.3475419526776,17.2874383655913));
#146228=CARTESIAN_POINT('Ctrl Pts',(9.25990529625159,41.3479302993115,17.2812026361167));
#146229=CARTESIAN_POINT('Ctrl Pts',(9.4180622623115,41.3532024145754,17.1963915013898));
#146230=CARTESIAN_POINT('Ctrl Pts',(9.55728551511808,41.3578780117862,17.1193628136102));
#146231=CARTESIAN_POINT('Ctrl Pts',(9.82323987940196,41.3668691743565,16.9683840513577));
#146232=CARTESIAN_POINT('Ctrl Pts',(9.9497828584125,41.3711791925797,16.8944877732394));
#146233=CARTESIAN_POINT('Ctrl Pts',(10.1893452257594,41.3793919628221,16.7513611196367));
#146234=CARTESIAN_POINT('Ctrl Pts',(10.3022870451712,41.3832923537303,16.6821584210099));
#146235=CARTESIAN_POINT('Ctrl Pts',(10.5147870276028,41.39067727389,16.5493288275837));
#146236=CARTESIAN_POINT('Ctrl Pts',(10.6142759233183,41.3941596314091,16.4857313700247));
#146237=CARTESIAN_POINT('Ctrl Pts',(10.7251397999598,41.3980636756672,16.4136328805425));
#146238=CARTESIAN_POINT('Ctrl Pts',(10.7430757101895,41.3986961006094,16.4019258088697));
#146239=CARTESIAN_POINT('Ctrl Pts',(10.8542912265137,41.4026224830226,16.3290819440968));
#146240=CARTESIAN_POINT('Ctrl Pts',(10.9405001891321,41.4056873137863,16.2714848405626));
#146241=CARTESIAN_POINT('Ctrl Pts',(11.0958550621994,41.4112394648813,16.1661855134746));
#146242=CARTESIAN_POINT('Ctrl Pts',(11.1654977221771,41.413743409675,16.1182044351017));
#146243=CARTESIAN_POINT('Ctrl Pts',(11.2918025500416,41.4183040511065,16.0301929460931));
#146244=CARTESIAN_POINT('Ctrl Pts',(11.3484721946055,41.4203609989734,15.9901579765358));
#146245=CARTESIAN_POINT('Ctrl Pts',(11.4490924770849,41.4240253371335,15.9184442222785));
#146246=CARTESIAN_POINT('Ctrl Pts',(11.4930583403301,41.425633260422,15.8867554529358));
#146247=CARTESIAN_POINT('Ctrl Pts',(11.5350774431308,41.4271731793899,15.8562769395275));
#146248=CARTESIAN_POINT('Ctrl Pts',(11.5392579025348,41.4273264287447,15.8532420120358));
#146249=CARTESIAN_POINT('Ctrl Pts',(11.5671581185866,41.4283494685195,15.8329706742799));
#146250=CARTESIAN_POINT('Ctrl Pts',(11.5883019670866,41.4291260641287,15.8175267413328));
#146251=CARTESIAN_POINT('Ctrl Pts',(11.6350362175547,41.4308437772027,15.7832810031851));
#146252=CARTESIAN_POINT('Ctrl Pts',(11.6571427697191,41.4316575135492,15.7669692408889));
#146253=CARTESIAN_POINT('Ctrl Pts',(11.6800210495923,41.4324981857323,15.7500511636399));
#146254=CARTESIAN_POINT('Ctrl Pts',(11.6857538054573,41.4327085944488,15.7458046345108));
#146255=CARTESIAN_POINT('Ctrl Pts',(11.6907450045111,41.4328913259348,15.7421040635885));
#146256=CARTESIAN_POINT('Ctrl Pts',(11.690837204058,41.4328948504466,15.7420359319823));
#146257=CARTESIAN_POINT('Ctrl Pts',(11.6922550452153,41.4329467681734,15.7409845642553));
#146258=CARTESIAN_POINT('Ctrl Pts',(11.693580734898,41.4329950754927,15.740001388621));
#146259=CARTESIAN_POINT('Ctrl Pts',(11.7133268650664,41.4337176568034,15.7253486741548));
#146260=CARTESIAN_POINT('Ctrl Pts',(11.7527714582483,41.4351631199684,15.6959794888998));
#146261=CARTESIAN_POINT('Ctrl Pts',(11.7921042847182,41.4366093020819,15.6664618305078));
#146262=CARTESIAN_POINT('Ctrl Pts',(11.8411128058451,41.438414717459,15.6295171505422));
#146263=CARTESIAN_POINT('Ctrl Pts',(11.8859041586587,41.4400685561578,15.5955714680679));
#146264=CARTESIAN_POINT('Ctrl Pts',(11.9305474633764,41.4417234004973,15.5614329729456));
#146265=CARTESIAN_POINT('Ctrl Pts',(11.9902790950035,41.4439411194234,15.5155891481967));
#146266=CARTESIAN_POINT('Ctrl Pts',(12.0316931761903,41.4454844354875,15.4835377452976));
#146267=CARTESIAN_POINT('Ctrl Pts',(12.1203003691929,41.4487989058528,15.4143884189895));
#146268=CARTESIAN_POINT('Ctrl Pts',(12.1674524178594,41.4505703559585,15.3772382906426));
#146269=CARTESIAN_POINT('Ctrl Pts',(12.3367732657229,41.4569598491451,15.2425566067972));
#146270=CARTESIAN_POINT('Ctrl Pts',(12.4579379120456,41.4615901331898,15.1437737631933));
#146271=CARTESIAN_POINT('Ctrl Pts',(12.8028681203278,41.4749257176694,14.8555094989061));
#146272=CARTESIAN_POINT('Ctrl Pts',(13.0235518223466,41.4836482356933,14.6623655978345));
#146273=CARTESIAN_POINT('Ctrl Pts',(13.5711237230571,41.5056918768502,14.1606907458789));
#146274=CARTESIAN_POINT('Ctrl Pts',(13.8918742840151,41.5189264138124,13.8454843833912));
#146275=CARTESIAN_POINT('Ctrl Pts',(14.2787161461039,41.5353100598791,13.438048337958));
#146276=CARTESIAN_POINT('Ctrl Pts',(14.3553804032528,41.5385798182421,13.3558905279373));
#146277=CARTESIAN_POINT('Ctrl Pts',(14.4693068360946,41.5434748307429,13.2316685858192));
#146278=CARTESIAN_POINT('Ctrl Pts',(14.5071039876353,41.5451048975956,13.1900970674761));
#146279=CARTESIAN_POINT('Ctrl Pts',(14.5470727661001,41.5468352143116,13.1457546942029));
#146280=CARTESIAN_POINT('Ctrl Pts',(14.5478972542871,41.5468711293641,13.1448394932204));
#146281=CARTESIAN_POINT('Ctrl Pts',(14.5484027028218,41.5468929872273,13.1442783831463));
#146282=CARTESIAN_POINT('Ctrl Pts',(14.5484492840066,41.5468949680054,13.1442266105903));
#146283=CARTESIAN_POINT('Ctrl Pts',(14.5485582984817,41.5468996222584,13.1441054825026));
#146284=CARTESIAN_POINT('Ctrl Pts',(14.5486207319314,41.5469022955016,13.1440361271054));
#146285=CARTESIAN_POINT('Ctrl Pts',(14.549621639107,41.5469456931338,13.1429250901634));
#146286=CARTESIAN_POINT('Ctrl Pts',(14.5504439118723,41.5469813727257,13.1420122209826));
#146287=CARTESIAN_POINT('Ctrl Pts',(14.5529753307237,41.5470912957086,13.139201457907));
#146288=CARTESIAN_POINT('Ctrl Pts',(14.5547490776904,41.5471684228338,13.1372314087531));
#146289=CARTESIAN_POINT('Ctrl Pts',(14.5603283778427,41.5474113446032,13.131032329191));
#146290=CARTESIAN_POINT('Ctrl Pts',(14.5643919954794,41.5475886720766,13.1265143710711));
#146291=CARTESIAN_POINT('Ctrl Pts',(14.5864251585307,41.5485521787302,13.1019935655714));
#146292=CARTESIAN_POINT('Ctrl Pts',(14.6095436522447,41.5495690402668,13.0762009315814));
#146293=CARTESIAN_POINT('Ctrl Pts',(14.6665685650977,41.5520934478541,13.0120883972698));
#146294=CARTESIAN_POINT('Ctrl Pts',(14.7004750668258,41.5536009939048,12.9737683840588));
#146295=CARTESIAN_POINT('Ctrl Pts',(14.7787845831223,41.5571053426072,12.8843459931817));
#146296=CARTESIAN_POINT('Ctrl Pts',(14.8231873500039,41.5591019710051,12.8332435985208));
#146297=CARTESIAN_POINT('Ctrl Pts',(14.9199448584266,41.5634848432195,12.7204366926355));
#146298=CARTESIAN_POINT('Ctrl Pts',(14.9718686956155,41.5658503241941,12.6592906474575));
#146299=CARTESIAN_POINT('Ctrl Pts',(15.0844544818881,41.5710218962679,12.5247445032));
#146300=CARTESIAN_POINT('Ctrl Pts',(15.1451043398209,41.5738273716072,12.4513613228406));
#146301=CARTESIAN_POINT('Ctrl Pts',(15.274451045446,41.5798691044348,12.2921613460268));
#146302=CARTESIAN_POINT('Ctrl Pts',(15.3431187980726,41.5831038026877,12.206389223661));
#146303=CARTESIAN_POINT('Ctrl Pts',(15.4260059929247,41.5870530391454,12.1008207293294));
#146304=CARTESIAN_POINT('Ctrl Pts',(15.4364963976894,41.5875536323818,12.0874247914225));
#146305=CARTESIAN_POINT('Ctrl Pts',(15.5199877711916,41.5915441449238,11.9805195276155));
#146306=CARTESIAN_POINT('Ctrl Pts',(15.5966061399693,41.5952432896054,11.880689158493));
#146307=CARTESIAN_POINT('Ctrl Pts',(15.7291202160013,41.601729225943,11.7041673347167));
#146308=CARTESIAN_POINT('Ctrl Pts',(15.7831120261545,41.6043939213477,11.6312791314061));
#146309=CARTESIAN_POINT('Ctrl Pts',(15.9214140052044,41.6112876565196,11.4416756354356));
#146310=CARTESIAN_POINT('Ctrl Pts',(16.0073943925012,41.6156329998826,11.3212611211767));
#146311=CARTESIAN_POINT('Ctrl Pts',(16.1831799468294,41.6246746632023,11.0685713153743));
#146312=CARTESIAN_POINT('Ctrl Pts',(16.2729060834747,41.6293645611935,10.9365064980166));
#146313=CARTESIAN_POINT('Ctrl Pts',(16.4239959557236,41.6374213473882,10.7077134605087));
#146314=CARTESIAN_POINT('Ctrl Pts',(16.484151783545,41.6406686874395,10.615030873844));
#146315=CARTESIAN_POINT('Ctrl Pts',(16.5965243256883,41.6468203412967,10.4385112490035));
#146316=CARTESIAN_POINT('Ctrl Pts',(16.6485326026265,41.6497005543201,10.3555188205039));
#146317=CARTESIAN_POINT('Ctrl Pts',(16.727203857659,41.6541142894869,10.2277938504094));
#146318=CARTESIAN_POINT('Ctrl Pts',(16.7535373900989,41.6556011365126,10.1846794582944));
#146319=CARTESIAN_POINT('Ctrl Pts',(16.7931857745244,41.6578548660785,10.1191914223322));
#146320=CARTESIAN_POINT('Ctrl Pts',(16.8064265820131,41.6586100211517,10.0972260014874));
#146321=CARTESIAN_POINT('Ctrl Pts',(16.8275856710987,41.6598209137884,10.0619683455939));
#146322=CARTESIAN_POINT('Ctrl Pts',(16.8365181980923,41.660333276778,10.047040453174));
#146323=CARTESIAN_POINT('Ctrl Pts',(16.8482337945838,41.6610064880163,10.0274145301638));
#146324=CARTESIAN_POINT('Ctrl Pts',(16.8520715045247,41.6612273535979,10.020972511279));
#146325=CARTESIAN_POINT('Ctrl Pts',(16.8935756918672,41.6636165453926,9.95127924576217));
#146326=CARTESIAN_POINT('Ctrl Pts',(16.9334064898171,41.6659297270398,9.88350542882754));
#146327=CARTESIAN_POINT('Ctrl Pts',(17.0537374831248,41.6729885118379,9.67581056676476));
#146328=CARTESIAN_POINT('Ctrl Pts',(17.1350770646305,41.6778523739936,9.53151651173618));
#146329=CARTESIAN_POINT('Ctrl Pts',(17.3039325898011,41.6881928846457,9.2222663260805));
#146330=CARTESIAN_POINT('Ctrl Pts',(17.3915344978595,41.6936884415916,9.05659740146422));
#146331=CARTESIAN_POINT('Ctrl Pts',(17.5577126335906,41.7044303657682,8.7303252426682));
#146332=CARTESIAN_POINT('Ctrl Pts',(17.6362294826425,41.7096384307404,8.57114371219931));
#146333=CARTESIAN_POINT('Ctrl Pts',(17.7997043859577,41.7208213072121,8.22731665531139));
#146334=CARTESIAN_POINT('Ctrl Pts',(17.8846314660972,41.7268235377343,8.0416593720376));
#146335=CARTESIAN_POINT('Ctrl Pts',(18.0418040710606,41.7383788607048,7.68234471411325));
#146336=CARTESIAN_POINT('Ctrl Pts',(18.1142389990093,41.7438861747834,7.51035403977208));
#146337=CARTESIAN_POINT('Ctrl Pts',(18.1927485885965,41.7500947376438,7.31573170510784));
#146338=CARTESIAN_POINT('Ctrl Pts',(18.1997895531976,41.7506536912078,7.29820364846885));
#146339=CARTESIAN_POINT('Ctrl Pts',(18.2168477054873,41.7520131759155,7.25555687713979));
#146340=CARTESIAN_POINT('Ctrl Pts',(18.2318581074876,41.7532161018941,7.21780092915963));
#146341=CARTESIAN_POINT('Ctrl Pts',(18.2468207058057,41.7544252803494,7.17981475871157));
#146342=CARTESIAN_POINT('Ctrl Pts',(18.2542938278906,41.7550309031311,7.16078326957144));
#146343=CARTESIAN_POINT('Ctrl Pts',(18.2561035731618,41.7551776873112,7.15617016660318));
#146344=CARTESIAN_POINT('Ctrl Pts',(18.2625379835232,41.7557006084556,7.13973241731432));
#146345=CARTESIAN_POINT('Ctrl Pts',(18.2657474881152,41.7559619416901,7.13151669548267));
#146346=CARTESIAN_POINT('Ctrl Pts',(18.294563895333,41.7583127781211,7.05760371813585));
#146347=CARTESIAN_POINT('Ctrl Pts',(18.3196868642952,41.7603941354394,6.99210610157346));
#146348=CARTESIAN_POINT('Ctrl Pts',(18.3936101030855,41.7666106657316,6.79624584792582));
#146349=CARTESIAN_POINT('Ctrl Pts',(18.4409647723502,41.7707182087082,6.66651586250044));
#146350=CARTESIAN_POINT('Ctrl Pts',(18.5261392682127,41.7783251537507,6.42538298702702));
#146351=CARTESIAN_POINT('Ctrl Pts',(18.5644019457762,41.7818339481636,6.31376282179578));
#146352=CARTESIAN_POINT('Ctrl Pts',(18.6490777099637,41.7898005204368,6.05934528155036));
#146353=CARTESIAN_POINT('Ctrl Pts',(18.6945770841034,41.7942338032572,5.91703660364769));
#146354=CARTESIAN_POINT('Ctrl Pts',(18.8095593583846,41.8058203521894,5.54294199654486));
#146355=CARTESIAN_POINT('Ctrl Pts',(18.8753202998231,41.8128679375347,5.31338965761395));
#146356=CARTESIAN_POINT('Ctrl Pts',(18.9973764796076,41.8267785964633,4.8573259158706));
#146357=CARTESIAN_POINT('Ctrl Pts',(19.0534501104298,41.8336349243549,4.63097320828062));
#146358=CARTESIAN_POINT('Ctrl Pts',(19.1107209280679,41.8411482336822,4.38177702771207));
#146359=CARTESIAN_POINT('Ctrl Pts',(19.1168783817848,41.8419634829179,4.35472164824329));
#146360=CARTESIAN_POINT('Ctrl Pts',(19.1753188170497,41.8497724765724,4.09542519011366));
#146361=CARTESIAN_POINT('Ctrl Pts',(19.2221843826486,41.8565919171581,3.86787839259035));
#146362=CARTESIAN_POINT('Ctrl Pts',(19.2851374845938,41.8665678730717,3.53410384037186));
#146363=CARTESIAN_POINT('Ctrl Pts',(19.3048972255291,41.86985096522,3.42410247862378));
#146364=CARTESIAN_POINT('Ctrl Pts',(19.332807617646,41.874713505098,3.26102990013292));
#146365=CARTESIAN_POINT('Ctrl Pts',(19.3418228648415,41.876324017093,3.20699395042199));
#146366=CARTESIAN_POINT('Ctrl Pts',(19.3549935882862,41.8787366566462,3.12601561152465));
#146367=CARTESIAN_POINT('Ctrl Pts',(19.3591609649876,41.8795099643298,3.10005918646741));
#146368=CARTESIAN_POINT('Ctrl Pts',(19.3677285347786,41.881120706247,3.04598035441135));
#146369=CARTESIAN_POINT('Ctrl Pts',(19.3721184148952,41.8819554979449,3.01794710197636));
#146370=CARTESIAN_POINT('Ctrl Pts',(19.3910080762047,41.8856087947661,2.89520003485597));
#146371=CARTESIAN_POINT('Ctrl Pts',(19.4042775929462,41.8882956148049,2.80476540869097));
#146372=CARTESIAN_POINT('Ctrl Pts',(19.4571895546114,41.8995303527145,2.42605362990443));
#146373=CARTESIAN_POINT('Ctrl Pts',(19.4905560597244,41.9079549779747,2.14068350961339));
#146374=CARTESIAN_POINT('Ctrl Pts',(19.5447404065276,41.9246613768192,1.57362409010438));
#146375=CARTESIAN_POINT('Ctrl Pts',(19.5653993055085,41.9329401286504,1.29202280028169));
#146376=CARTESIAN_POINT('Ctrl Pts',(19.5948376074359,41.949425656243,0.731680248001439));
#146377=CARTESIAN_POINT('Ctrl Pts',(19.6033931677964,41.9576283550808,0.45308512935746));
#146378=CARTESIAN_POINT('Ctrl Pts',(19.6068087932032,41.9675003586029,0.119037087227567));
#146379=CARTESIAN_POINT('Ctrl Pts',(19.6071466962304,41.9692640154314,0.0594076024482626));
#146380=CARTESIAN_POINT('Ctrl Pts',(19.6072162577421,41.9710231165557,-1.07367914303819E-5));
#146381=CARTESIAN_POINT('Ctrl Pts',(-19.6060497746279,40.1567070203478,
-8.86435832370212E-6));
#146382=CARTESIAN_POINT('Ctrl Pts',(-19.4803178814253,40.0436633155564,
-3.1929993827487E-6));
#146383=CARTESIAN_POINT('Ctrl Pts',(-19.3793629820042,39.9037960250976,
-1.14726115209477E-6));
#146384=CARTESIAN_POINT('Ctrl Pts',(-19.3094517173241,39.7499175585607,
-3.98479765524935E-7));
#146385=CARTESIAN_POINT('Ctrl Pts',(-19.2575984366852,39.635785689453,1.56892471494224E-7));
#146386=CARTESIAN_POINT('Ctrl Pts',(-19.2228232122482,39.5139442083557,
-9.13187590319509E-9));
#146387=CARTESIAN_POINT('Ctrl Pts',(-19.2076980823078,39.3896104607067,
-9.14896706885665E-9));
#146388=CARTESIAN_POINT('Ctrl Pts',(-19.1840196644222,39.1949657571091,
-9.17549680616587E-9));
#146389=CARTESIAN_POINT('Ctrl Pts',(-19.2085060065213,38.9942373777241,
-9.12070378309621E-9));
#146390=CARTESIAN_POINT('Ctrl Pts',(-19.2775253661389,38.8105270963807,
-9.14756680367436E-9));
#146391=CARTESIAN_POINT('Ctrl Pts',(-19.3465447257564,38.6268168150373,
-9.17442982425251E-9));
#146392=CARTESIAN_POINT('Ctrl Pts',(-19.4600970965359,38.4601246316968,
-9.2846849838087E-9));
#146393=CARTESIAN_POINT('Ctrl Pts',(-19.6060499642181,38.328890354467,-9.35431018278877E-9));
#146394=CARTESIAN_POINT('Ctrl Pts',(-19.6062096259314,38.3287467938102,
-9.35438818457364E-9));
#146395=CARTESIAN_POINT('Ctrl Pts',(-19.6063692876454,38.3286032331542,
-9.29998147224188E-9));
#146396=CARTESIAN_POINT('Ctrl Pts',(-19.6065459803289,38.3284443545402,
-1.63891229677975E-7));
#146397=CARTESIAN_POINT('Ctrl Pts',(19.6077570291905,40.1430438268658,-1.12530204896127E-5));
#146398=CARTESIAN_POINT('Ctrl Pts',(19.6076368286062,40.1431518981471,-1.12438963895252E-5));
#146399=CARTESIAN_POINT('Ctrl Pts',(19.6075166282748,40.1432599692013,-1.12347794223831E-5));
#146400=CARTESIAN_POINT('Ctrl Pts',(19.6073964281961,40.1433680400285,-1.12256701441104E-5));
#146401=CARTESIAN_POINT('Ctrl Pts',(19.5399344589604,40.2040224996448,-6.11313466534443E-6));
#146402=CARTESIAN_POINT('Ctrl Pts',(19.4794722637754,40.2721756015396,-3.3446435193702E-6));
#146403=CARTESIAN_POINT('Ctrl Pts',(19.4271306486719,40.3460125752607,-1.82986066982733E-6));
#146404=CARTESIAN_POINT('Ctrl Pts',(19.3723439477892,40.4232987687673,-2.44316202316802E-7));
#146405=CARTESIAN_POINT('Ctrl Pts',(19.3264529957384,40.5068134887224,-3.35967254025932E-8));
#146406=CARTESIAN_POINT('Ctrl Pts',(19.290774108973,40.5945208861096,-6.08719979861E-9));
#146407=CARTESIAN_POINT('Ctrl Pts',(19.2866628373667,40.6046273934934,-2.9174012204825E-9));
#146408=CARTESIAN_POINT('Ctrl Pts',(19.2826872055437,40.6147896056818,-2.22737473628685E-9));
#146409=CARTESIAN_POINT('Ctrl Pts',(19.2788492645111,40.6250044320263,-2.22693152807096E-9));
#146410=CARTESIAN_POINT('Ctrl Pts',(19.2098251693734,40.8087146921421,-2.21895969076032E-9));
#146411=CARTESIAN_POINT('Ctrl Pts',(19.1853371452888,41.0094430271016,-2.2161288675109E-9));
#146412=CARTESIAN_POINT('Ctrl Pts',(19.2090171623169,41.2040876866017,-2.21886198303878E-9));
#146413=CARTESIAN_POINT('Ctrl Pts',(19.226337098386,41.3464538451533,-2.22086192408509E-9));
#146414=CARTESIAN_POINT('Ctrl Pts',(19.2694330371502,41.4855902918031,4.62526347250735E-7));
#146415=CARTESIAN_POINT('Ctrl Pts',(19.3344375774213,41.613604131041,-5.38005993312728E-7));
#146416=CARTESIAN_POINT('Ctrl Pts',(19.3984358178832,41.7396362579017,-1.5230495823972E-6));
#146417=CARTESIAN_POINT('Ctrl Pts',(19.4836682198155,41.8548849635055,-3.92152654982803E-6));
#146418=CARTESIAN_POINT('Ctrl Pts',(19.5864044007733,41.9518474709765,-9.6994989211984E-6));
#146419=CARTESIAN_POINT('Ctrl Pts',(19.5932622812942,41.9583199452795,-1.00851920474911E-5));
#146420=CARTESIAN_POINT('Ctrl Pts',(19.6001981460258,41.9647109577384,-1.04860110073472E-5));
#146421=CARTESIAN_POINT('Ctrl Pts',(19.6072108812844,41.9710182856855,-1.09025699428884E-5));
#146422=CARTESIAN_POINT('Ctrl Pts',(2.35308711660641,55.6631561682667,19.4810141131675));
#146423=CARTESIAN_POINT('Ctrl Pts',(-0.836177570637163,55.5686013384883,
19.86624137102));
#146424=CARTESIAN_POINT('Ctrl Pts',(-7.40437233443277,55.3794916789315,
19.040577712698));
#146425=CARTESIAN_POINT('Ctrl Pts',(-15.5097781103957,55.0958271895964,
13.2964668168065));
#146426=CARTESIAN_POINT('Ctrl Pts',(-19.9471456815097,54.8121627002612,
4.41072023820918));
#146427=CARTESIAN_POINT('Ctrl Pts',(-19.6697430247666,54.5284982109261,
-5.51852151147492));
#146428=CARTESIAN_POINT('Ctrl Pts',(-14.7420297594324,54.2448337215909,
-14.1427836181502));
#146429=CARTESIAN_POINT('Ctrl Pts',(-6.32948010341479,53.9611692322558,
-19.4238840093808));
#146430=CARTESIAN_POINT('Ctrl Pts',(3.57945598289861,53.6775047429206,-20.1130676885921));
#146431=CARTESIAN_POINT('Ctrl Pts',(12.6421595856548,53.3938402535855,-16.0475619479634));
#146432=CARTESIAN_POINT('Ctrl Pts',(18.716273712003,53.1101757642503,-8.18837881994133));
#146433=CARTESIAN_POINT('Ctrl Pts',(20.3658389755175,52.8265112749152,1.60652866949811));
#146434=CARTESIAN_POINT('Ctrl Pts',(17.2009151616198,52.54284678558,11.0216583145532));
#146435=CARTESIAN_POINT('Ctrl Pts',(9.96968294609888,52.2591822962449,17.8312589283967));
#146436=CARTESIAN_POINT('Ctrl Pts',(0.381613941123223,51.9755178069097,
20.4255421529369));
#146437=CARTESIAN_POINT('Ctrl Pts',(-9.29666955748432,51.6918533175746,
18.1912156516937));
#146438=CARTESIAN_POINT('Ctrl Pts',(-16.7772150983034,51.4081888282394,
11.6564765993009));
#146439=CARTESIAN_POINT('Ctrl Pts',(-20.2916183484425,51.1245243389043,
2.36614013857206));
#146440=CARTESIAN_POINT('Ctrl Pts',(-19.0090722426265,50.8408598495692,
-7.48355299426692));
#146441=CARTESIAN_POINT('Ctrl Pts',(-13.2327714994836,50.557195360234,-15.5641303109225));
#146442=CARTESIAN_POINT('Ctrl Pts',(-4.3282365833005,50.2735308708989,-19.96533900255));
#146443=CARTESIAN_POINT('Ctrl Pts',(5.59949572763116,49.9898663815637,-19.646731056189));
#146444=CARTESIAN_POINT('Ctrl Pts',(14.2035043067966,49.7062018922286,-14.683625538629));
#146445=CARTESIAN_POINT('Ctrl Pts',(19.4497969873469,49.4225374028934,-6.24930321681794));
#146446=CARTESIAN_POINT('Ctrl Pts',(20.0981474222916,49.1388729135583,3.66235767703155));
#146447=CARTESIAN_POINT('Ctrl Pts',(15.9952852251765,48.8552084242231,12.7082352871608));
#146448=CARTESIAN_POINT('Ctrl Pts',(8.11112918050874,48.571543934888,18.7498793855759));
#146449=CARTESIAN_POINT('Ctrl Pts',(-1.69050207272523,48.2878794455528,
20.35904212617));
#146450=CARTESIAN_POINT('Ctrl Pts',(-11.0924977459054,48.0042149562177,
17.1553165902359));
#146451=CARTESIAN_POINT('Ctrl Pts',(-17.8722211123635,47.7205504668825,
9.89606518091128));
#146452=CARTESIAN_POINT('Ctrl Pts',(-20.4269419990139,47.4368859775474,
0.297378753067758));
#146453=CARTESIAN_POINT('Ctrl Pts',(-18.1527230433581,47.1532214882123,
-9.37160816856904));
#146454=CARTESIAN_POINT('Ctrl Pts',(-11.5871908037557,46.8695569988771,
-16.8251419854719));
#146455=CARTESIAN_POINT('Ctrl Pts',(-2.28244055807874,46.585892509542,-20.3012033794262));
#146456=CARTESIAN_POINT('Ctrl Pts',(7.56187983711918,46.3022280202068,-18.9780496069259));
#146457=CARTESIAN_POINT('Ctrl Pts',(15.618567857874,46.0185635308717,-13.1684749163659));
#146458=CARTESIAN_POINT('Ctrl Pts',(19.9830182146419,45.7348990415365,-4.24586582304055));
#146459=CARTESIAN_POINT('Ctrl Pts',(19.6234725454198,45.4512345522014,5.6804681860849));
#146460=CARTESIAN_POINT('Ctrl Pts',(14.6249276356951,45.1675700628662,14.2639365255409));
#146461=CARTESIAN_POINT('Ctrl Pts',(6.1690421336071,44.8839055735311,19.4754027611177));
#146462=CARTESIAN_POINT('Ctrl Pts',(-3.74520817655413,44.6002410841959,
20.082873531152));
#146463=CARTESIAN_POINT('Ctrl Pts',(-12.7740893021154,44.3165765948608,
15.9427424258048));
#146464=CARTESIAN_POINT('Ctrl Pts',(-18.7831689917446,44.0329121055256,
8.03373861794982));
#146465=CARTESIAN_POINT('Ctrl Pts',(-20.351897643337,43.7492476161905,-1.77444522854548));
#146466=CARTESIAN_POINT('Ctrl Pts',(-17.1094269777999,43.4655831268553,
-11.163149288857));
#146467=CARTESIAN_POINT('Ctrl Pts',(-9.82227876746288,43.1819186375202,
-17.9128789804492));
#146468=CARTESIAN_POINT('Ctrl Pts',(-0.213138685564806,42.898254148185,
-20.4279946508386));
#146469=CARTESIAN_POINT('Ctrl Pts',(9.44638749380751,42.6145896588499,-18.1139216314637));
#146470=CARTESIAN_POINT('Ctrl Pts',(16.8727826965986,42.3309251695147,-11.5177080023473));
#146471=CARTESIAN_POINT('Ctrl Pts',(20.3104431872471,42.0472606801796,-2.19870213798534));
#146472=CARTESIAN_POINT('Ctrl Pts',(18.9467042160094,41.7635961908444,7.64007806930176));
#146473=CARTESIAN_POINT('Ctrl Pts',(13.1039543936255,41.4799317015093,15.6727397988915));
#146474=CARTESIAN_POINT('Ctrl Pts',(4.16342285401973,41.1962672121741,20.0003575891181));
#146475=CARTESIAN_POINT('Ctrl Pts',(-5.76134404010869,40.912602722839,19.5998803161013));
#146476=CARTESIAN_POINT('Ctrl Pts',(-14.3241261700974,40.6289382335039,
14.5659810180111));
#146477=CARTESIAN_POINT('Ctrl Pts',(-19.5006773325508,40.3452737441687,
6.08867613901365));
#146478=CARTESIAN_POINT('Ctrl Pts',(-20.0672581074617,40.0616092548336,
-3.82799498463215));
#146479=CARTESIAN_POINT('Ctrl Pts',(-15.8899285013867,39.7779447654984,
-12.8397260786543));
#146480=CARTESIAN_POINT('Ctrl Pts',(-7.95621143231152,39.4942802761632,
-18.8161391682379));
#146481=CARTESIAN_POINT('Ctrl Pts',(1.85835820784766,39.2106157868282,-20.3444070526613));
#146482=CARTESIAN_POINT('Ctrl Pts',(11.2336109894543,38.926951297493,-17.0632463996203));
#146483=CARTESIAN_POINT('Ctrl Pts',(17.9532322189983,38.6432868081578,-9.74832531460192));
#146484=CARTESIAN_POINT('Ctrl Pts',(20.4286999009559,38.3596223188227,-0.12889499355195));
#146485=CARTESIAN_POINT('Ctrl Pts',(18.0748121707474,38.0759578294876,9.52100617250831));
#146486=CARTESIAN_POINT('Ctrl Pts',(11.4480293296981,37.7922933401524,16.9201364657096));
#146487=CARTESIAN_POINT('Ctrl Pts',(2.11492632471884,37.5086288508173,20.3193375935092));
#146488=CARTESIAN_POINT('Ctrl Pts',(-7.71814636969478,37.2249643614821,
18.9150366117471));
#146489=CARTESIAN_POINT('Ctrl Pts',(-15.726645213299,36.941299872147,13.0392110278167));
#146490=CARTESIAN_POINT('Ctrl Pts',(-20.017356820919,36.6576353828118,4.08090907120032));
#146491=CARTESIAN_POINT('Ctrl Pts',(-19.5759547942569,36.3739708934767,
-5.84212189597385));
#146492=CARTESIAN_POINT('Ctrl Pts',(-14.5067866363524,36.0903064041415,
-14.3840722555241));
#146493=CARTESIAN_POINT('Ctrl Pts',(-6.00820670381315,35.8066419148064,
-19.5256201937797));
#146494=CARTESIAN_POINT('Ctrl Pts',(3.91071690116573,35.5229774254712,-20.0513015727259));
#146495=CARTESIAN_POINT('Ctrl Pts',(12.9051440864865,35.2393129361361,-15.836844039274));
#146496=CARTESIAN_POINT('Ctrl Pts',(18.8487901790361,34.9556484468009,-7.87854956109791));
#146497=CARTESIAN_POINT('Ctrl Pts',(20.3365688392524,34.6719839574659,1.94224081642136));
#146498=CARTESIAN_POINT('Ctrl Pts',(17.0167789114055,34.3883194681306,11.3038791944104));
#146499=CARTESIAN_POINT('Ctrl Pts',(9.67419956761905,34.1046549787955,17.9932850304986));
#146500=CARTESIAN_POINT('Ctrl Pts',(0.0446620780017708,33.8209904894603,
20.4290480022488));
#146501=CARTESIAN_POINT('Ctrl Pts',(-9.59548876001614,33.5373260001252,
18.0354147123321));
#146502=CARTESIAN_POINT('Ctrl Pts',(-16.9671510611812,33.2536615107901,
11.3781173646993));
#146503=CARTESIAN_POINT('Ctrl Pts',(-20.327988873431,32.9699970214549,2.03119144706522));
#146504=CARTESIAN_POINT('Ctrl Pts',(-18.882843118214,32.6863325321198,-7.79623688916886));
#146505=CARTESIAN_POINT('Ctrl Pts',(-12.974655776204,32.4026680427846,-15.7799732044501));
#146506=CARTESIAN_POINT('Ctrl Pts',(-3.99747079481186,32.1190035534495,
-20.0346838394028));
#146507=CARTESIAN_POINT('Ctrl Pts',(2.61450742368379,31.9298938938927,-19.7111920003019));
#146508=CARTESIAN_POINT('Ctrl Pts',(5.68898199535994,31.8353390641143,-18.7798406199905));
#146509=CARTESIAN_POINT('Ctrl Pts',(2.35247451361281,55.6585629685637,19.4759424235221));
#146510=CARTESIAN_POINT('Ctrl Pts',(-0.835954044174774,55.5640081387853,
19.8610686863525));
#146511=CARTESIAN_POINT('Ctrl Pts',(-7.4024480296698,55.3748984792284,19.0356203314463));
#146512=CARTESIAN_POINT('Ctrl Pts',(-15.5057382293109,55.0912339898934,
13.2930048013961));
#146513=CARTESIAN_POINT('Ctrl Pts',(-19.9419529445085,54.8075695005581,
4.40957186878231));
#146514=CARTESIAN_POINT('Ctrl Pts',(-19.6646212768537,54.5239050112231,
-5.51708469180273));
#146515=CARTESIAN_POINT('Ctrl Pts',(-14.7381916416059,54.2402405218879,
-14.1391013081035));
#146516=CARTESIAN_POINT('Ctrl Pts',(-6.32783201705067,53.9565760325528,
-19.4188266920463));
#146517=CARTESIAN_POINT('Ctrl Pts',(3.578523961509,53.6729115432176,-20.1078309249584));
#146518=CARTESIAN_POINT('Ctrl Pts',(12.6388680217749,53.3892470538825,-16.043383707438));
#146519=CARTESIAN_POINT('Ctrl Pts',(18.7114006150979,53.1055825645473,-8.18624684292945));
#146520=CARTESIAN_POINT('Ctrl Pts',(20.3605364075023,52.8219180752122,1.60611038358585));
#146521=CARTESIAN_POINT('Ctrl Pts',(17.1964366226151,52.5382535858769,11.0187886481856));
#146522=CARTESIAN_POINT('Ctrl Pts',(9.96708718002274,52.2545890965418,17.8266162724855));
#146523=CARTESIAN_POINT('Ctrl Pts',(0.381514580940291,51.9709246072066,
20.4202240336472));
#146524=CARTESIAN_POINT('Ctrl Pts',(-9.29424901920701,51.6872601178715,
18.1864792752938));
#146525=CARTESIAN_POINT('Ctrl Pts',(-16.7728468799808,51.4035956285364,
11.6534416476308));
#146526=CARTESIAN_POINT('Ctrl Pts',(-20.2863350982357,51.1199311392012,
2.36552407582162));
#146527=CARTESIAN_POINT('Ctrl Pts',(-19.0041229241428,50.8362666498662,
-7.48160453054787));
#146528=CARTESIAN_POINT('Ctrl Pts',(-13.2293261339785,50.552602160531,-15.5600779385785));
#146529=CARTESIAN_POINT('Ctrl Pts',(-4.32710965711362,50.2689376711959,
-19.9601407045388));
#146530=CARTESIAN_POINT('Ctrl Pts',(5.59803780861646,49.9852731818607,-19.641615712896));
#146531=CARTESIAN_POINT('Ctrl Pts',(14.1998061953725,49.7016086925256,-14.6798024199021));
#146532=CARTESIAN_POINT('Ctrl Pts',(19.4447329190163,49.4179442031904,-6.24767610993663));
#146533=CARTESIAN_POINT('Ctrl Pts',(20.0929145454661,49.1342797138553,3.6614041231438));
#146534=CARTESIAN_POINT('Ctrl Pts',(15.9911205946964,48.8506152245201,12.7049264931452));
#146535=CARTESIAN_POINT('Ctrl Pts',(8.10901731720995,48.566950735185,18.7449975520795));
#146536=CARTESIAN_POINT('Ctrl Pts',(-1.69006192324604,48.2832862458497,
20.3537413212014));
#146537=CARTESIAN_POINT('Ctrl Pts',(-11.0896096352173,47.9996217565146,
17.1508499268804));
#146538=CARTESIAN_POINT('Ctrl Pts',(-17.8675677913534,47.7159572671794,
9.89348858073751));
#146539=CARTESIAN_POINT('Ctrl Pts',(-20.4216235152184,47.4322927778444,
0.297301325713269));
#146540=CARTESIAN_POINT('Ctrl Pts',(-18.1479966891463,47.1486282885093,
-9.36916811923689));
#146541=CARTESIAN_POINT('Ctrl Pts',(-11.5841738917515,46.8649637991741,
-16.8207612883998));
#146542=CARTESIAN_POINT('Ctrl Pts',(-2.2818462878682,46.581299309839,-20.2959176337082));
#146543=CARTESIAN_POINT('Ctrl Pts',(7.55991097974546,46.2976348205038,-18.9731083656324));
#146544=CARTESIAN_POINT('Ctrl Pts',(15.6145013118357,46.0139703311687,-13.16504629154));
#146545=CARTESIAN_POINT('Ctrl Pts',(19.9778153135633,45.7303058418335,-4.24476034339613));
#146546=CARTESIAN_POINT('Ctrl Pts',(19.6183632578549,45.4466413524984,5.67898918457795));
#146547=CARTESIAN_POINT('Ctrl Pts',(14.621119799914,45.1629768631631,14.2602226796174));
#146548=CARTESIAN_POINT('Ctrl Pts',(6.1674359239932,44.8793123738281,19.4703320259092));
#146549=CARTESIAN_POINT('Ctrl Pts',(-3.74423305120258,44.5956478844928,
20.0776446311312));
#146550=CARTESIAN_POINT('Ctrl Pts',(-12.7707633619448,44.3119833951578,
15.9385914756894));
#146551=CARTESIAN_POINT('Ctrl Pts',(-18.7782784907623,44.0283189058226,
8.03164690453235));
#146552=CARTESIAN_POINT('Ctrl Pts',(-20.3465986985498,43.7446544164875,
-1.77398322311195));
#146553=CARTESIAN_POINT('Ctrl Pts',(-17.1049722625451,43.4609899271523,
-11.1602427829002));
#146554=CARTESIAN_POINT('Ctrl Pts',(-9.81972137877189,43.1773254378172,
-17.9082150735074));
#146555=CARTESIAN_POINT('Ctrl Pts',(-0.213083191470515,42.893660948482,
-20.4226758929682));
#146556=CARTESIAN_POINT('Ctrl Pts',(9.443927974472,42.6099964591469,-18.1092053798253));
#146557=CARTESIAN_POINT('Ctrl Pts',(16.868389595499,42.3263319698117,-11.5147091813111));
#146558=CARTESIAN_POINT('Ctrl Pts',(20.3051550357961,42.0426674804766,-2.19812967042301));
#146559=CARTESIAN_POINT('Ctrl Pts',(18.941771135994,41.7590029911413,7.63808885175711));
#146560=CARTESIAN_POINT('Ctrl Pts',(13.1005425677583,41.4753385018062,15.6686591483147));
#146561=CARTESIAN_POINT('Ctrl Pts',(4.16233883973193,41.191674012471,19.9951501734537));
#146562=CARTESIAN_POINT('Ctrl Pts',(-5.75984398126879,40.9080095231359,
19.5947771711538));
#146563=CARTESIAN_POINT('Ctrl Pts',(-14.3203966528292,40.6243450338009,
14.5621885299326));
#146564=CARTESIAN_POINT('Ctrl Pts',(-19.4956000167,40.3406805444657,6.08709085398259));
#146565=CARTESIAN_POINT('Ctrl Pts',(-20.0620332731684,40.0570160551306,
-3.82699830439993));
#146566=CARTESIAN_POINT('Ctrl Pts',(-15.8857913022283,39.7733515657954,
-12.8363830488904));
#146567=CARTESIAN_POINT('Ctrl Pts',(-7.95413990434726,39.4896870764602,
-18.8112400829384));
#146568=CARTESIAN_POINT('Ctrl Pts',(1.85787435431672,39.2060225871252,-20.3391100581702));
#146569=CARTESIAN_POINT('Ctrl Pts',(11.2306861376571,38.92235809779,-17.0588037082239));
#146570=CARTESIAN_POINT('Ctrl Pts',(17.9485578054405,38.6386936084548,-9.74578718088502));
#146571=CARTESIAN_POINT('Ctrl Pts',(20.4233809594614,38.3550291191197,-0.128861433661739));
#146572=CARTESIAN_POINT('Ctrl Pts',(18.0701061018895,38.0713646297846,9.51852722499672));
#146573=CARTESIAN_POINT('Ctrl Pts',(11.4450486506248,37.7877001404493,16.9157310352918));
#146574=CARTESIAN_POINT('Ctrl Pts',(2.11437566954724,37.5040356511143,20.3140471262575));
#146575=CARTESIAN_POINT('Ctrl Pts',(-7.71613682582219,37.2203711617791,
18.9101117769003));
#146576=CARTESIAN_POINT('Ctrl Pts',(-15.7225505275519,36.9367066724439,
13.0358160589347));
#146577=CARTESIAN_POINT('Ctrl Pts',(-20.0121449792825,36.6530421831088,
4.07984654069534));
#146578=CARTESIAN_POINT('Ctrl Pts',(-19.570857878601,36.3693776937737,-5.84060080529386));
#146579=CARTESIAN_POINT('Ctrl Pts',(-14.5030095606927,36.0857132044385,
-14.3803271303707));
#146580=CARTESIAN_POINT('Ctrl Pts',(-6.00664236988544,35.8020487151034,
-19.5205363835633));
#146581=CARTESIAN_POINT('Ctrl Pts',(3.90969868212814,35.5183842257682,-20.0460808931517));
#146582=CARTESIAN_POINT('Ctrl Pts',(12.9017840257226,35.2347197364331,-15.8327206611571));
#146583=CARTESIAN_POINT('Ctrl Pts',(18.8438825892667,34.9510552470979,-7.87649825435995));
#146584=CARTESIAN_POINT('Ctrl Pts',(20.3312738920437,34.6673907577629,1.94173512410548));
#146585=CARTESIAN_POINT('Ctrl Pts',(17.0123483056708,34.3837262684276,11.3009360443548));
#146586=CARTESIAN_POINT('Ctrl Pts',(9.67168075942046,34.1000617790925,17.988600194117));
#146587=CARTESIAN_POINT('Ctrl Pts',(0.0446503983630494,33.8163972897572,
20.4237289590255));
#146588=CARTESIAN_POINT('Ctrl Pts',(-9.59299031791114,33.5327328004222,
18.0307189233321));
#146589=CARTESIAN_POINT('Ctrl Pts',(-16.9627335925823,33.2490683110871,
11.375154844335));
#146590=CARTESIAN_POINT('Ctrl Pts',(-20.3226957496675,32.9654038217519,
2.03066268125984));
#146591=CARTESIAN_POINT('Ctrl Pts',(-18.8779274714526,32.6817393324168,
-7.79420718800329));
#146592=CARTESIAN_POINT('Ctrl Pts',(-12.9712759915485,32.3980748430816,
-15.7758642817733));
#146593=CARTESIAN_POINT('Ctrl Pts',(-3.99643345408108,32.1144103537465,
-20.0294682376252));
#146594=CARTESIAN_POINT('Ctrl Pts',(2.61383238833494,31.9253006941897,-19.7060586818794));
#146595=CARTESIAN_POINT('Ctrl Pts',(5.68750092507729,31.8307458644113,-18.7749514739398));
#146596=CARTESIAN_POINT('Ctrl Pts',(2.35186191061921,55.6539697688606,19.4708707338767));
#146597=CARTESIAN_POINT('Ctrl Pts',(-0.835730517712384,55.5594149390822,
19.855896001685));
#146598=CARTESIAN_POINT('Ctrl Pts',(-7.40052372490683,55.3703052795254,
19.0306629501947));
#146599=CARTESIAN_POINT('Ctrl Pts',(-15.5016983482262,55.0866407901903,
13.2895427859857));
#146600=CARTESIAN_POINT('Ctrl Pts',(-19.9367602075072,54.8029763008551,
4.40842349935545));
#146601=CARTESIAN_POINT('Ctrl Pts',(-19.6594995289409,54.51931181152,-5.51564787213054));
#146602=CARTESIAN_POINT('Ctrl Pts',(-14.7343535237793,54.2356473221848,
-14.1354189980568));
#146603=CARTESIAN_POINT('Ctrl Pts',(-6.32618393068655,53.9519828328497,
-19.4137693747118));
#146604=CARTESIAN_POINT('Ctrl Pts',(3.5775919401194,53.6683183435145,-20.1025941613248));
#146605=CARTESIAN_POINT('Ctrl Pts',(12.6355764578951,53.3846538541794,-16.0392054669125));
#146606=CARTESIAN_POINT('Ctrl Pts',(18.7065275181928,53.1009893648442,-8.18411486591757));
#146607=CARTESIAN_POINT('Ctrl Pts',(20.355233839487,52.8173248755091,1.60569209767359));
#146608=CARTESIAN_POINT('Ctrl Pts',(17.1919580836104,52.5336603861739,11.015918981818));
#146609=CARTESIAN_POINT('Ctrl Pts',(9.9644914139466,52.2499958968388,17.8219736165744));
#146610=CARTESIAN_POINT('Ctrl Pts',(0.381415220757358,51.9663314075036,
20.4149059143575));
#146611=CARTESIAN_POINT('Ctrl Pts',(-9.29182848092971,51.6826669181685,
18.181742898894));
#146612=CARTESIAN_POINT('Ctrl Pts',(-16.7684786616583,51.3990024288333,
11.6504066959607));
#146613=CARTESIAN_POINT('Ctrl Pts',(-20.2810518480289,51.1153379394982,
2.36490801307118));
#146614=CARTESIAN_POINT('Ctrl Pts',(-18.9991736056591,50.8316734501631,
-7.47965606682882));
#146615=CARTESIAN_POINT('Ctrl Pts',(-13.2258807684735,50.5480089608279,
-15.5560255662346));
#146616=CARTESIAN_POINT('Ctrl Pts',(-4.32598273092673,50.2643444714928,
-19.9549424065277));
#146617=CARTESIAN_POINT('Ctrl Pts',(5.59657988960176,49.9806799821576,-19.636500369603));
#146618=CARTESIAN_POINT('Ctrl Pts',(14.1961080839485,49.6970154928225,-14.6759793011752));
#146619=CARTESIAN_POINT('Ctrl Pts',(19.4396688506857,49.4133510034873,-6.24604900305533));
#146620=CARTESIAN_POINT('Ctrl Pts',(20.0876816686406,49.1296865141522,3.66045056925605));
#146621=CARTESIAN_POINT('Ctrl Pts',(15.9869559642162,48.846022024817,12.7016176991295));
#146622=CARTESIAN_POINT('Ctrl Pts',(8.10690545391116,48.5623575354819,18.7401157185831));
#146623=CARTESIAN_POINT('Ctrl Pts',(-1.68962177376686,48.2786930461467,
20.3484405162329));
#146624=CARTESIAN_POINT('Ctrl Pts',(-11.0867215245292,47.9950285568116,
17.1463832635249));
#146625=CARTESIAN_POINT('Ctrl Pts',(-17.8629144703433,47.7113640674764,
9.89091198056374));
#146626=CARTESIAN_POINT('Ctrl Pts',(-20.4163050314229,47.4276995781413,
0.297223898358779));
#146627=CARTESIAN_POINT('Ctrl Pts',(-18.1432703349345,47.1440350888062,
-9.36672806990475));
#146628=CARTESIAN_POINT('Ctrl Pts',(-11.5811569797474,46.860370599471,-16.8163805913277));
#146629=CARTESIAN_POINT('Ctrl Pts',(-2.28125201765766,46.5767061101359,
-20.2906318879902));
#146630=CARTESIAN_POINT('Ctrl Pts',(7.55794212237173,46.2930416208007,-18.9681671243389));
#146631=CARTESIAN_POINT('Ctrl Pts',(15.6104347657974,46.0093771314656,-13.1616176667141));
#146632=CARTESIAN_POINT('Ctrl Pts',(19.9726124124846,45.7257126421304,-4.2436548637517));
#146633=CARTESIAN_POINT('Ctrl Pts',(19.61325397029,45.4420481527953,5.67751018307102));
#146634=CARTESIAN_POINT('Ctrl Pts',(14.617311964133,45.1583836634601,14.256508833694));
#146635=CARTESIAN_POINT('Ctrl Pts',(6.1658297143793,44.874719174125,19.4652612907007));
#146636=CARTESIAN_POINT('Ctrl Pts',(-3.74325792585103,44.5910546847898,
20.0724157311104));
#146637=CARTESIAN_POINT('Ctrl Pts',(-12.7674374217743,44.3073901954547,
15.934440525574));
#146638=CARTESIAN_POINT('Ctrl Pts',(-18.77338798978,44.0237257061195,8.02955519111489));
#146639=CARTESIAN_POINT('Ctrl Pts',(-20.3412997537626,43.7400612167844,
-1.77352121767841));
#146640=CARTESIAN_POINT('Ctrl Pts',(-17.1005175472903,43.4563967274492,
-11.1573362769433));
#146641=CARTESIAN_POINT('Ctrl Pts',(-9.81716399008091,43.1727322381141,
-17.9035511665657));
#146642=CARTESIAN_POINT('Ctrl Pts',(-0.213027697376223,42.8890677487789,
-20.4173571350978));
#146643=CARTESIAN_POINT('Ctrl Pts',(9.44146845513648,42.6054032594438,-18.1044891281869));
#146644=CARTESIAN_POINT('Ctrl Pts',(16.8639964943994,42.3217387701086,-11.5117103602749));
#146645=CARTESIAN_POINT('Ctrl Pts',(20.2998668843451,42.0380742807735,-2.19755720286068));
#146646=CARTESIAN_POINT('Ctrl Pts',(18.9368380559786,41.7544097914383,7.63609963421245));
#146647=CARTESIAN_POINT('Ctrl Pts',(13.0971307418911,41.4707453021032,15.6645784977378));
#146648=CARTESIAN_POINT('Ctrl Pts',(4.16125482544413,41.187080812768,19.9899427577892));
#146649=CARTESIAN_POINT('Ctrl Pts',(-5.75834392242889,40.9034163234329,
19.5896740262063));
#146650=CARTESIAN_POINT('Ctrl Pts',(-14.3166671355611,40.6197518340978,
14.5583960418542));
#146651=CARTESIAN_POINT('Ctrl Pts',(-19.4905227008492,40.3360873447626,
6.08550556895152));
#146652=CARTESIAN_POINT('Ctrl Pts',(-20.056808438875,40.0524228554275,-3.82600162416772));
#146653=CARTESIAN_POINT('Ctrl Pts',(-15.8816541030699,39.7687583660923,
-12.8330400191265));
#146654=CARTESIAN_POINT('Ctrl Pts',(-7.95206837638299,39.4850938767571,
-18.8063409976389));
#146655=CARTESIAN_POINT('Ctrl Pts',(1.85739050078578,39.2014293874221,-20.3338130636791));
#146656=CARTESIAN_POINT('Ctrl Pts',(11.22776128586,38.9177648980869,-17.0543610168275));
#146657=CARTESIAN_POINT('Ctrl Pts',(17.9438833918827,38.6341004087517,-9.74324904716811));
#146658=CARTESIAN_POINT('Ctrl Pts',(20.418062017967,38.3504359194166,-0.128827873771525));
#146659=CARTESIAN_POINT('Ctrl Pts',(18.0654000330317,38.0667714300815,9.51604827748511));
#146660=CARTESIAN_POINT('Ctrl Pts',(11.4420679715514,37.7831069407463,16.911325604874));
#146661=CARTESIAN_POINT('Ctrl Pts',(2.11382501437564,37.4994424514112,20.3087566590058));
#146662=CARTESIAN_POINT('Ctrl Pts',(-7.7141272819496,37.215777962076,18.9051869420536));
#146663=CARTESIAN_POINT('Ctrl Pts',(-15.7184558418048,36.9321134727409,
13.0324210900526));
#146664=CARTESIAN_POINT('Ctrl Pts',(-20.0069331376461,36.6484489834057,
4.07878401019037));
#146665=CARTESIAN_POINT('Ctrl Pts',(-19.5657609629451,36.3647844940706,
-5.83907971461386));
#146666=CARTESIAN_POINT('Ctrl Pts',(-14.4992324850331,36.0811200047354,
-14.3765820052173));
#146667=CARTESIAN_POINT('Ctrl Pts',(-6.00507803595772,35.7974555154003,
-19.515452573347));
#146668=CARTESIAN_POINT('Ctrl Pts',(3.90868046309055,35.5137910260651,-20.0408602135774));
#146669=CARTESIAN_POINT('Ctrl Pts',(12.8984239649587,35.23012653673,-15.8285972830403));
#146670=CARTESIAN_POINT('Ctrl Pts',(18.8389749994973,34.9464620473948,-7.87444694762198));
#146671=CARTESIAN_POINT('Ctrl Pts',(20.3259789448351,34.6627975580598,1.94122943178962));
#146672=CARTESIAN_POINT('Ctrl Pts',(17.0079176999362,34.3791330687245,11.2979928942992));
#146673=CARTESIAN_POINT('Ctrl Pts',(9.66916195122188,34.0954685793894,17.9839153577354));
#146674=CARTESIAN_POINT('Ctrl Pts',(0.0446387187243297,33.8118040900542,
20.4184099158022));
#146675=CARTESIAN_POINT('Ctrl Pts',(-9.59049187580613,33.5281396007191,
18.026023134332));
#146676=CARTESIAN_POINT('Ctrl Pts',(-16.9583161239834,33.244475111384,11.3721923239707));
#146677=CARTESIAN_POINT('Ctrl Pts',(-20.3174026259039,32.9608106220488,
2.03013391545447));
#146678=CARTESIAN_POINT('Ctrl Pts',(-18.8730118246912,32.6771461327137,
-7.79217748683771));
#146679=CARTESIAN_POINT('Ctrl Pts',(-12.9678962068931,32.3934816433785,
-15.7717553590965));
#146680=CARTESIAN_POINT('Ctrl Pts',(-3.9953961133503,32.1098171540434,-20.0242526358475));
#146681=CARTESIAN_POINT('Ctrl Pts',(2.6131573529861,31.9207074944866,-19.7009253634569));
#146682=CARTESIAN_POINT('Ctrl Pts',(5.68601985479465,31.8261526647082,-18.7700623278891));
#146683=CARTESIAN_POINT('Ctrl Pts',(2.35124930762562,55.6493765691575,19.4657990442313));
#146684=CARTESIAN_POINT('Ctrl Pts',(-0.835506991249996,55.5548217393791,
19.8507233170175));
#146685=CARTESIAN_POINT('Ctrl Pts',(-7.39859942014385,55.3657120798223,
19.025705568943));
#146686=CARTESIAN_POINT('Ctrl Pts',(-15.4976584671414,55.0820475904872,
13.2860807705753));
#146687=CARTESIAN_POINT('Ctrl Pts',(-19.931567470506,54.798383101152,4.40727512992858));
#146688=CARTESIAN_POINT('Ctrl Pts',(-19.654377781028,54.5147186118169,-5.51421105245834));
#146689=CARTESIAN_POINT('Ctrl Pts',(-14.7305154059527,54.2310541224818,
-14.13173668801));
#146690=CARTESIAN_POINT('Ctrl Pts',(-6.32453584432243,53.9473896331466,
-19.4087120573774));
#146691=CARTESIAN_POINT('Ctrl Pts',(3.57665991872979,53.6637251438114,-20.0973573976911));
#146692=CARTESIAN_POINT('Ctrl Pts',(12.6322848940153,53.3800606544763,-16.035027226387));
#146693=CARTESIAN_POINT('Ctrl Pts',(18.7016544212876,53.0963961651411,-8.18198288890569));
#146694=CARTESIAN_POINT('Ctrl Pts',(20.3499312714717,52.812731675806,1.60527381176133));
#146695=CARTESIAN_POINT('Ctrl Pts',(17.1874795446057,52.5290671864708,11.0130493154504));
#146696=CARTESIAN_POINT('Ctrl Pts',(9.96189564787046,52.2454026971357,17.8173309606632));
#146697=CARTESIAN_POINT('Ctrl Pts',(0.381315860574426,51.9617382078005,
20.4095877950678));
#146698=CARTESIAN_POINT('Ctrl Pts',(-9.2894079426524,51.6780737184654,18.1770065224941));
#146699=CARTESIAN_POINT('Ctrl Pts',(-16.7641104433357,51.3944092291302,
11.6473717442906));
#146700=CARTESIAN_POINT('Ctrl Pts',(-20.2757685978221,51.1107447397951,
2.36429195032073));
#146701=CARTESIAN_POINT('Ctrl Pts',(-18.9942242871754,50.82708025046,-7.47770760310978));
#146702=CARTESIAN_POINT('Ctrl Pts',(-13.2224354029684,50.5434157611248,
-15.5519731938906));
#146703=CARTESIAN_POINT('Ctrl Pts',(-4.32485580473984,50.2597512717897,
-19.9497441085165));
#146704=CARTESIAN_POINT('Ctrl Pts',(5.59512197058706,49.9760867824545,-19.6313850263099));
#146705=CARTESIAN_POINT('Ctrl Pts',(14.1924099725245,49.6924222931194,-14.6721561824483));
#146706=CARTESIAN_POINT('Ctrl Pts',(19.4346047823551,49.4087578037842,-6.24442189617403));
#146707=CARTESIAN_POINT('Ctrl Pts',(20.0824487918151,49.1250933144491,3.6594970153683));
#146708=CARTESIAN_POINT('Ctrl Pts',(15.982791333736,48.8414288251139,12.6983089051138));
#146709=CARTESIAN_POINT('Ctrl Pts',(8.10479359061236,48.5577643357788,18.7352338850867));
#146710=CARTESIAN_POINT('Ctrl Pts',(-1.68918162428767,48.2740998464436,
20.3431397112644));
#146711=CARTESIAN_POINT('Ctrl Pts',(-11.0838334138411,47.9904353571085,
17.1419166001694));
#146712=CARTESIAN_POINT('Ctrl Pts',(-17.8582611493331,47.7067708677733,
9.88833538038999));
#146713=CARTESIAN_POINT('Ctrl Pts',(-20.4109865476274,47.4231063784382,
0.297146471004289));
#146714=CARTESIAN_POINT('Ctrl Pts',(-18.1385439807228,47.1394418891031,
-9.3642880205726));
#146715=CARTESIAN_POINT('Ctrl Pts',(-11.5781400677432,46.8557773997679,
-16.8119998942556));
#146716=CARTESIAN_POINT('Ctrl Pts',(-2.28065774744712,46.5721129104328,
-20.2853461422722));
#146717=CARTESIAN_POINT('Ctrl Pts',(7.55597326499801,46.2884484210976,-18.9632258830455));
#146718=CARTESIAN_POINT('Ctrl Pts',(15.6063682197591,46.0047839317625,-13.1581890418883));
#146719=CARTESIAN_POINT('Ctrl Pts',(19.967409511406,45.7211194424273,-4.24254938410727));
#146720=CARTESIAN_POINT('Ctrl Pts',(19.6081446827251,45.4374549530922,5.67603118156409));
#146721=CARTESIAN_POINT('Ctrl Pts',(14.6135041283519,45.153790463757,14.2527949877705));
#146722=CARTESIAN_POINT('Ctrl Pts',(6.16422350476539,44.8701259744219,19.4601905554922));
#146723=CARTESIAN_POINT('Ctrl Pts',(-3.74228280049948,44.5864614850867,
20.0671868310897));
#146724=CARTESIAN_POINT('Ctrl Pts',(-12.7641114816037,44.3027969957516,
15.9302895754586));
#146725=CARTESIAN_POINT('Ctrl Pts',(-18.7684974887977,44.0191325064164,
8.02746347769743));
#146726=CARTESIAN_POINT('Ctrl Pts',(-20.3360008089754,43.7354680170813,
-1.77305921224488));
#146727=CARTESIAN_POINT('Ctrl Pts',(-17.0960628320355,43.4518035277461,
-11.1544297709865));
#146728=CARTESIAN_POINT('Ctrl Pts',(-9.81460660138991,43.168139038411,-17.8988872596239));
#146729=CARTESIAN_POINT('Ctrl Pts',(-0.212972203281932,42.8844745490758,
-20.4120383772274));
#146730=CARTESIAN_POINT('Ctrl Pts',(9.43900893580097,42.6008100597407,-18.0997728765485));
#146731=CARTESIAN_POINT('Ctrl Pts',(16.8596033932998,42.3171455704055,-11.5087115392387));
#146732=CARTESIAN_POINT('Ctrl Pts',(20.2945787328941,42.0334810810704,-2.19698473529835));
#146733=CARTESIAN_POINT('Ctrl Pts',(18.9319049759631,41.7498165917352,7.6341104166678));
#146734=CARTESIAN_POINT('Ctrl Pts',(13.093718916024,41.4661521024001,15.6604978471609));
#146735=CARTESIAN_POINT('Ctrl Pts',(4.16017081115633,41.1824876130649,19.9847353421248));
#146736=CARTESIAN_POINT('Ctrl Pts',(-5.75684386358899,40.8988231237298,
19.5845708812588));
#146737=CARTESIAN_POINT('Ctrl Pts',(-14.3129376182929,40.6151586343947,
14.5546035537758));
#146738=CARTESIAN_POINT('Ctrl Pts',(-19.4854453849984,40.3314941450595,
6.08392028392046));
#146739=CARTESIAN_POINT('Ctrl Pts',(-20.0515836045816,40.0478296557244,
-3.8250049439355));
#146740=CARTESIAN_POINT('Ctrl Pts',(-15.8775169039115,39.7641651663892,
-12.8296969893626));
#146741=CARTESIAN_POINT('Ctrl Pts',(-7.94999684841872,39.480500677054,-18.8014419123395));
#146742=CARTESIAN_POINT('Ctrl Pts',(1.85690664725484,39.196836187719,-20.3285160691879));
#146743=CARTESIAN_POINT('Ctrl Pts',(11.2248364340628,38.9131716983838,-17.049918325431));
#146744=CARTESIAN_POINT('Ctrl Pts',(17.9392089783248,38.6295072090486,-9.7407109134512));
#146745=CARTESIAN_POINT('Ctrl Pts',(20.4127430764725,38.3458427197135,-0.128794313881315));
#146746=CARTESIAN_POINT('Ctrl Pts',(18.0606939641738,38.0621782303784,9.51356932997351));
#146747=CARTESIAN_POINT('Ctrl Pts',(11.4390872924781,37.7785137410432,16.9069201744562));
#146748=CARTESIAN_POINT('Ctrl Pts',(2.11327435920404,37.4948492517081,20.3034661917541));
#146749=CARTESIAN_POINT('Ctrl Pts',(-7.712117738077,37.2111847623729,18.9002621072068));
#146750=CARTESIAN_POINT('Ctrl Pts',(-15.7143611560578,36.9275202730378,
13.0290261211706));
#146751=CARTESIAN_POINT('Ctrl Pts',(-20.0017212960097,36.6438557837026,
4.07772147968539));
#146752=CARTESIAN_POINT('Ctrl Pts',(-19.5606640472892,36.3601912943675,
-5.83755862393387));
#146753=CARTESIAN_POINT('Ctrl Pts',(-14.4954554093735,36.0765268050323,
-14.3728368800639));
#146754=CARTESIAN_POINT('Ctrl Pts',(-6.00351370203,35.7928623156972,-19.5103687631306));
#146755=CARTESIAN_POINT('Ctrl Pts',(3.90766224405295,35.509197826362,-20.0356395340032));
#146756=CARTESIAN_POINT('Ctrl Pts',(12.8950639041948,35.2255333370269,-15.8244739049234));
#146757=CARTESIAN_POINT('Ctrl Pts',(18.8340674097279,34.9418688476917,-7.87239564088401));
#146758=CARTESIAN_POINT('Ctrl Pts',(20.3206839976264,34.6582043583567,1.94072373947375));
#146759=CARTESIAN_POINT('Ctrl Pts',(17.0034870942015,34.3745398690214,11.2950497442436));
#146760=CARTESIAN_POINT('Ctrl Pts',(9.6666431430233,34.0908753796863,17.9792305213538));
#146761=CARTESIAN_POINT('Ctrl Pts',(0.04462703908561,33.8072108903511,20.4130908725788));
#146762=CARTESIAN_POINT('Ctrl Pts',(-9.58799343370113,33.523546401016,18.0213273453319));
#146763=CARTESIAN_POINT('Ctrl Pts',(-16.9538986553845,33.2398819116809,
11.3692298036064));
#146764=CARTESIAN_POINT('Ctrl Pts',(-20.3121095021403,32.9562174223457,
2.0296051496491));
#146765=CARTESIAN_POINT('Ctrl Pts',(-18.8680961779298,32.6725529330106,
-7.79014778567214));
#146766=CARTESIAN_POINT('Ctrl Pts',(-12.9645164222377,32.3888884436754,
-15.7676464364197));
#146767=CARTESIAN_POINT('Ctrl Pts',(-3.99435877261951,32.1052239543403,
-20.0190370340698));
#146768=CARTESIAN_POINT('Ctrl Pts',(2.61248231763726,31.9161142947835,-19.6957920450345));
#146769=CARTESIAN_POINT('Ctrl Pts',(5.684538784512,31.8215594650051,-18.7651731818384));
#146770=CARTESIAN_POINT('Ctrl Pts',(2.32499489361428,55.4525251533119,19.2484409165708));
#146771=CARTESIAN_POINT('Ctrl Pts',(-0.825927285719014,55.3579703235335,
19.6290368312674));
#146772=CARTESIAN_POINT('Ctrl Pts',(-7.31612921601654,55.1688606639768,
18.813246372444));
#146773=CARTESIAN_POINT('Ctrl Pts',(-15.3245207063658,54.8851961746416,
13.1377086815575));
#146774=CARTESIAN_POINT('Ctrl Pts',(-19.7090215990246,54.6015316853065,
4.35805929734841));
#146775=CARTESIAN_POINT('Ctrl Pts',(-19.4348742990482,54.3178671959714,
-5.45263306650719));
#146776=CARTESIAN_POINT('Ctrl Pts',(-14.5660246419556,54.0342027066362,
-13.9739234002933));
#146777=CARTESIAN_POINT('Ctrl Pts',(-6.25390357157437,53.750538217301,-19.1919698858997));
#146778=CARTESIAN_POINT('Ctrl Pts',(3.53671614488966,53.4668737279659,-19.8729246705337));
#146779=CARTESIAN_POINT('Ctrl Pts',(12.491217870594,53.1832092386308,-15.8559597752955));
#146780=CARTESIAN_POINT('Ctrl Pts',(18.492807411069,52.8995447492956,-8.0906124455394));
#146781=CARTESIAN_POINT('Ctrl Pts',(20.1226783565312,52.6158802599605,1.58734727266439));
#146782=CARTESIAN_POINT('Ctrl Pts',(16.9955421586899,52.3322157706253,10.8900636139818));
#146783=CARTESIAN_POINT('Ctrl Pts',(9.85064853032163,52.0485512812902,17.6183599930405));
#146784=CARTESIAN_POINT('Ctrl Pts',(0.37705756702019,51.764886791955,20.1816683969376));
#146785=CARTESIAN_POINT('Ctrl Pts',(-9.18567058791066,51.4812223026199,
17.9740189624988));
#146786=CARTESIAN_POINT('Ctrl Pts',(-16.5769010866546,51.1975578132847,
11.5173023870012));
#146787=CARTESIAN_POINT('Ctrl Pts',(-20.0493435889592,50.9138933239496,
2.33788926101594));
#146788=CARTESIAN_POINT('Ctrl Pts',(-18.782110637875,50.6302288346144,-7.39420201515054));
#146789=CARTESIAN_POINT('Ctrl Pts',(-13.0747768813237,50.3465643452793,
-15.3783000934356));
#146790=CARTESIAN_POINT('Ctrl Pts',(-4.27655896815896,50.0628998559441,
-19.7269599080372));
#146791=CARTESIAN_POINT('Ctrl Pts',(5.53263972709995,49.779235366609,-19.4121560280371));
#146792=CARTESIAN_POINT('Ctrl Pts',(14.0339194829231,49.4955708772738,-14.5083082370103));
#146793=CARTESIAN_POINT('Ctrl Pts',(19.2175732824715,49.2119063879387,-6.17468874411822));
#146794=CARTESIAN_POINT('Ctrl Pts',(19.8581826421499,48.9282418986035,3.61863042017902));
#146795=CARTESIAN_POINT('Ctrl Pts',(15.8043071702995,48.6445774092684,12.5565034472994));
#146796=CARTESIAN_POINT('Ctrl Pts',(8.01428516352118,48.3609129199332,18.5260124495264));
#146797=CARTESIAN_POINT('Ctrl Pts',(-1.67031807517956,48.0772484305981,
20.1159623554698));
#146798=CARTESIAN_POINT('Ctrl Pts',(-10.9600572414944,47.7935839412629,
16.9504881706475));
#146799=CARTESIAN_POINT('Ctrl Pts',(-17.6588331060421,47.5099194519278,
9.77790965865729));
#146800=CARTESIAN_POINT('Ctrl Pts',(-20.18305152782,47.2262549625926,0.293828155811846));
#146801=CARTESIAN_POINT('Ctrl Pts',(-17.9359859430751,46.9425904732575,
-9.25971447776634));
#146802=CARTESIAN_POINT('Ctrl Pts',(-11.4488438389931,46.6589259839223,
-16.6242557340227));
#146803=CARTESIAN_POINT('Ctrl Pts',(-2.2551890241383,46.3752614945872,-20.0588141829296));
#146804=CARTESIAN_POINT('Ctrl Pts',(7.47159366326693,46.0915970052521,-18.7514583990392));
#146805=CARTESIAN_POINT('Ctrl Pts',(15.4320876752591,45.8079325159169,-13.0112479779224));
#146806=CARTESIAN_POINT('Ctrl Pts',(19.7444280366068,45.5242680265818,-4.19517168506042));
#146807=CARTESIAN_POINT('Ctrl Pts',(19.3891752156577,45.2406035372466,5.61264540269537));
#146808=CARTESIAN_POINT('Ctrl Pts',(14.4503111663073,44.9569390479115,14.0936301624802));
#146809=CARTESIAN_POINT('Ctrl Pts',(6.09538594988381,44.6732745585763,19.2428733322712));
#146810=CARTESIAN_POINT('Ctrl Pts',(-3.70049171400454,44.3896100692412,
19.8430911159138));
#146811=CARTESIAN_POINT('Ctrl Pts',(-12.6215711885806,44.105945579906,15.7523917133707));
#146812=CARTESIAN_POINT('Ctrl Pts',(-18.5589045895573,43.8222810905709,
7.93781861694916));
#146813=CARTESIAN_POINT('Ctrl Pts',(-20.1089031752381,43.5386166012357,
-1.75325897937906));
#146814=CARTESIAN_POINT('Ctrl Pts',(-16.9051464639723,43.2549521119006,
-11.02986522998));
#146815=CARTESIAN_POINT('Ctrl Pts',(-9.70500422891889,42.9712876225654,
-17.6990055335474));
#146816=CARTESIAN_POINT('Ctrl Pts',(-0.210593884955166,42.6876231332303,
-20.1840916113531));
#146817=CARTESIAN_POINT('Ctrl Pts',(9.33360096427893,42.4039586438951,-17.8976478063316));
#146818=CARTESIAN_POINT('Ctrl Pts',(16.6713276318887,42.12029415456,-11.3801906376871));
#146819=CARTESIAN_POINT('Ctrl Pts',(20.0679436707092,41.8366296652248,-2.17245041119846));
#146820=CARTESIAN_POINT('Ctrl Pts',(18.7204872610169,41.5529651758897,7.54885823618261));
#146821=CARTESIAN_POINT('Ctrl Pts',(12.9474978074302,41.2693006865546,15.4856128224382));
#146822=CARTESIAN_POINT('Ctrl Pts',(4.11371305596487,40.9856361972194,19.7615603850772));
#146823=CARTESIAN_POINT('Ctrl Pts',(-5.69255562759324,40.7019717078843,
19.3658646692227));
#146824=CARTESIAN_POINT('Ctrl Pts',(-14.1531011639442,40.4183072185491,
14.3920683504143));
#146825=CARTESIAN_POINT('Ctrl Pts',(-19.2678461342498,40.134642729214,6.01597949687477));
#146826=CARTESIAN_POINT('Ctrl Pts',(-19.8276621348665,39.8509782398788,
-3.78229007684054));
#146827=CARTESIAN_POINT('Ctrl Pts',(-15.7002083685513,39.5673137505437,
-12.686424285195));
#146828=CARTESIAN_POINT('Ctrl Pts',(-7.8612170785216,39.2836492612085,-18.5914811137912));
#146829=CARTESIAN_POINT('Ctrl Pts',(1.83617006735736,38.9999847718734,-20.1015020195678));
#146830=CARTESIAN_POINT('Ctrl Pts',(11.0994856427547,38.7163202825382,-16.859517265584));
#146831=CARTESIAN_POINT('Ctrl Pts',(17.7388769687032,38.4326557932031,-9.63193375415516));
#146832=CARTESIAN_POINT('Ctrl Pts',(20.1847884409948,38.148991303868,-0.12735603287229));
#146833=CARTESIAN_POINT('Ctrl Pts',(17.8590052988363,37.8653268145328,9.4073287223333));
#146834=CARTESIAN_POINT('Ctrl Pts',(11.3113439036215,37.5816623251977,16.7181160136924));
#146835=CARTESIAN_POINT('Ctrl Pts',(2.08967485184964,37.2979978358625,20.0767318809684));
#146836=CARTESIAN_POINT('Ctrl Pts',(-7.62599442925154,37.0143333465273,
18.6891977566313));
#146837=CARTESIAN_POINT('Ctrl Pts',(-15.5388746240397,36.7306688571922,
12.8835274547979));
#146838=CARTESIAN_POINT('Ctrl Pts',(-19.7783566544479,36.447004367857,4.03218445804355));
#146839=CARTESIAN_POINT('Ctrl Pts',(-19.3422248048934,36.163339878522,-5.77236902336261));
#146840=CARTESIAN_POINT('Ctrl Pts',(-14.3335807382467,35.8796753891867,
-14.2123315163459));
#146841=CARTESIAN_POINT('Ctrl Pts',(-5.93647081941352,35.5960108998517,
-19.2924911824296));
#146842=CARTESIAN_POINT('Ctrl Pts',(3.86402428529894,35.3123464105164,-19.8118961236782));
#146843=CARTESIAN_POINT('Ctrl Pts',(12.7510613000282,35.0286819211814,-15.6477576999141));
#146844=CARTESIAN_POINT('Ctrl Pts',(18.6237421338962,34.7450174318461,-7.78448249497116));
#146845=CARTESIAN_POINT('Ctrl Pts',(20.093757688683,34.4613529425111,1.91905121165081));
#146846=CARTESIAN_POINT('Ctrl Pts',(16.813603991288,34.1776884531758,11.1689147418606));
#146847=CARTESIAN_POINT('Ctrl Pts',(9.55869422022682,33.8940239638408,17.778451819285));
#146848=CARTESIAN_POINT('Ctrl Pts',(0.0441264831404723,33.6103594745056,
20.1851318772931));
#146849=CARTESIAN_POINT('Ctrl Pts',(-9.48091734348675,33.3266949851705,
17.8200792453289));
#146850=CARTESIAN_POINT('Ctrl Pts',(-16.7645785725748,33.0430304958353,
11.2422646451366));
#146851=CARTESIAN_POINT('Ctrl Pts',(-20.0852613408449,32.7593660065002,
2.0069437579902));
#146852=CARTESIAN_POINT('Ctrl Pts',(-18.6574256024406,32.475701517165,-7.70316059286179));
#146853=CARTESIAN_POINT('Ctrl Pts',(-12.8196685084334,32.1920370278299,
-15.5915497502714));
#146854=CARTESIAN_POINT('Ctrl Pts',(-3.94990131272888,31.9083725384947,
-19.7955112435984));
#146855=CARTESIAN_POINT('Ctrl Pts',(2.58355223125832,31.7192628789379,-19.4757926840709));
#146856=CARTESIAN_POINT('Ctrl Pts',(5.62106434382722,31.6247080491596,-18.5556383510944));
#146857=CARTESIAN_POINT('Ctrl Pts',(2.29623240287978,54.9887272875339,19.0103186286308));
#146858=CARTESIAN_POINT('Ctrl Pts',(-0.815983788566323,54.8941724577555,
19.3862392958837));
#146859=CARTESIAN_POINT('Ctrl Pts',(-7.22546411714879,54.7050627981988,
18.5805245364269));
#146860=CARTESIAN_POINT('Ctrl Pts',(-15.1350380983662,54.4213983088636,
12.9752015336346));
#146861=CARTESIAN_POINT('Ctrl Pts',(-19.4651871309031,54.1377338195285,
4.30414963445148));
#146862=CARTESIAN_POINT('Ctrl Pts',(-19.1944890608874,53.8540693301933,
-5.38518456035737));
#146863=CARTESIAN_POINT('Ctrl Pts',(-14.3858367459639,53.5704048408582,
-13.8010697766533));
#146864=CARTESIAN_POINT('Ctrl Pts',(-6.17654920598262,53.286740351523,-18.9545697240664));
#146865=CARTESIAN_POINT('Ctrl Pts',(3.4929702879451,53.0030758621879,-19.6271015565293));
#146866=CARTESIAN_POINT('Ctrl Pts',(12.3367033313028,52.7194113728527,-15.6598253868265));
#146867=CARTESIAN_POINT('Ctrl Pts',(18.26405653133,52.4357468835176,-7.99053357547642));
#146868=CARTESIAN_POINT('Ctrl Pts',(19.8737654420741,52.1520823941824,1.56771218797512));
#146869=CARTESIAN_POINT('Ctrl Pts',(16.7853116203566,51.8684179048472,10.7553561877176));
#146870=CARTESIAN_POINT('Ctrl Pts',(9.7287983418804,51.5847534155121,17.4004251975624));
#146871=CARTESIAN_POINT('Ctrl Pts',(0.372393496635935,51.301088926177,19.9320260995471));
#146872=CARTESIAN_POINT('Ctrl Pts',(-9.07204611197383,51.0174244368418,
17.7516847503357));
#146873=CARTESIAN_POINT('Ctrl Pts',(-16.3718488697615,50.7337599475067,
11.3748361765261));
#146874=CARTESIAN_POINT('Ctrl Pts',(-19.8013381235903,50.4500954581715,
2.30897014357578));
#146875=CARTESIAN_POINT('Ctrl Pts',(-18.5497805262892,50.1664309688364,
-7.30273754707229));
#146876=CARTESIAN_POINT('Ctrl Pts',(-12.9130450944124,49.8827664795012,
-15.1880742871875));
#146877=CARTESIAN_POINT('Ctrl Pts',(-4.22365898036825,49.5991019901661,
-19.4829422448911));
#146878=CARTESIAN_POINT('Ctrl Pts',(5.46420232823439,49.3154375008309,-19.1720324117574));
#146879=CARTESIAN_POINT('Ctrl Pts',(13.8603233358139,49.0317730114958,-14.3288440170322));
#146880=CARTESIAN_POINT('Ctrl Pts',(18.979856607036,48.7481085221606,-6.0983093564561));
#146881=CARTESIAN_POINT('Ctrl Pts',(19.6125417859329,48.4644440328255,3.57386884803818));
#146882=CARTESIAN_POINT('Ctrl Pts',(15.6088117608643,48.1807795434903,12.4011825745913));
#146883=CARTESIAN_POINT('Ctrl Pts',(7.91515041865896,47.8971150541552,18.2968502123193));
#146884=CARTESIAN_POINT('Ctrl Pts',(-1.64965664963515,47.6134505648201,
19.8671328272861));
#146885=CARTESIAN_POINT('Ctrl Pts',(-10.8244840173986,47.3297860754849,
16.7408147829438));
#146886=CARTESIAN_POINT('Ctrl Pts',(-17.440397664954,47.0461215861498,9.65695931067027));
#146887=CARTESIAN_POINT('Ctrl Pts',(-19.9333921230027,46.7624570968146,
0.290193573479362));
#146888=CARTESIAN_POINT('Ctrl Pts',(-17.7141221892633,46.4787926074795,
-9.14517407726722));
#146889=CARTESIAN_POINT('Ctrl Pts',(-11.3072244443864,46.1951281181443,
-16.4186177616698));
#146890=CARTESIAN_POINT('Ctrl Pts',(-2.22729288817802,45.9114636288091,
-19.8106915636451));
#146891=CARTESIAN_POINT('Ctrl Pts',(7.3791718793543,45.6277991394741,-18.519507450646));
#146892=CARTESIAN_POINT('Ctrl Pts',(15.2411965298458,45.3441346501388,-12.8503020267311));
#146893=CARTESIAN_POINT('Ctrl Pts',(19.5001942969629,45.0604701608038,-4.14327843866249));
#146894=CARTESIAN_POINT('Ctrl Pts',(19.149335866412,44.7768056714686,5.54321835353227));
#146895=CARTESIAN_POINT('Ctrl Pts',(14.2715643558846,44.4931411821334,13.919295408728));
#146896=CARTESIAN_POINT('Ctrl Pts',(6.01998751836924,44.2094766927983,19.0048437014954));
#146897=CARTESIAN_POINT('Ctrl Pts',(-3.65471753770749,43.9258122034632,
19.5976369381404));
#146898=CARTESIAN_POINT('Ctrl Pts',(-12.4654454438462,43.642147714128,15.5575384854444));
#146899=CARTESIAN_POINT('Ctrl Pts',(-18.3293354846332,43.3584832247928,
7.8396297445323));
#146900=CARTESIAN_POINT('Ctrl Pts',(-19.860160967385,43.0748187354577,-1.73157159515585));
#146901=CARTESIAN_POINT('Ctrl Pts',(-16.6960339420766,42.7911542461225,
-10.8934284981642));
#146902=CARTESIAN_POINT('Ctrl Pts',(-9.58495570324397,42.5074897567875,
-17.4800731693675));
#146903=CARTESIAN_POINT('Ctrl Pts',(-0.207988890170126,42.2238252674523,
-19.9344193409579));
#146904=CARTESIAN_POINT('Ctrl Pts',(9.21814660603553,41.9401607781171,-17.6762582858823));
#146905=CARTESIAN_POINT('Ctrl Pts',(16.4651073916866,41.656496288782,-11.2394204663684));
#146906=CARTESIAN_POINT('Ctrl Pts',(19.8197081218965,41.3728317994468,-2.14557773161848));
#146907=CARTESIAN_POINT('Ctrl Pts',(18.4889194180165,41.0891673101117,7.4554807084241));
#146908=CARTESIAN_POINT('Ctrl Pts',(12.7873404302362,40.8055028207765,15.2940595840619));
#146909=CARTESIAN_POINT('Ctrl Pts',(4.06282743286065,40.5218383314414,19.5171147224783));
#146910=CARTESIAN_POINT('Ctrl Pts',(-5.62214010851725,40.2381738421062,
19.1263136657279));
#146911=CARTESIAN_POINT('Ctrl Pts',(-13.9780307684675,39.9545093527711,
14.2140419893612));
#146912=CARTESIAN_POINT('Ctrl Pts',(-19.0295075960294,39.670844863436,5.9415633037382));
#146913=CARTESIAN_POINT('Ctrl Pts',(-19.5823988098096,39.3871803741007,
-3.73550407482647));
#146914=CARTESIAN_POINT('Ctrl Pts',(-15.5060006358226,39.1035158847657,
-12.5294963235376));
#146915=CARTESIAN_POINT('Ctrl Pts',(-7.7639757483737,38.8198513954304,-18.3615090452395));
#146916=CARTESIAN_POINT('Ctrl Pts',(1.81345709327477,38.5361869060954,-19.852851362199));
#146917=CARTESIAN_POINT('Ctrl Pts',(10.962187723492,38.2525224167602,-16.6509691656962));
#146918=CARTESIAN_POINT('Ctrl Pts',(17.5194514046147,37.9688579274251,-9.51278909236338));
#146919=CARTESIAN_POINT('Ctrl Pts',(19.935107551027,37.6851934380899,-0.125780669925069));
#146920=CARTESIAN_POINT('Ctrl Pts',(17.6380937766636,37.4015289487548,9.29096236976086));
#146921=CARTESIAN_POINT('Ctrl Pts',(11.1714253496994,37.1178644594196,16.5113170126989));
#146922=CARTESIAN_POINT('Ctrl Pts',(2.06382608535784,36.8341999700845,19.8283876240797));
#146923=CARTESIAN_POINT('Ctrl Pts',(-7.53166274505675,36.5505354807493,
18.4580169572718));
#146924=CARTESIAN_POINT('Ctrl Pts',(-15.3466625514509,36.2668709914142,
12.7241613749335));
#146925=CARTESIAN_POINT('Ctrl Pts',(-19.5337032236605,35.983206502079,3.98230732426164));
#146926=CARTESIAN_POINT('Ctrl Pts',(-19.1029662256092,35.6995420127439,
-5.70096623318445));
#146927=CARTESIAN_POINT('Ctrl Pts',(-14.1562778449197,35.4158775234087,
-14.0365284538077));
#146928=CARTESIAN_POINT('Ctrl Pts',(-5.86303814848935,35.1322130340736,
-19.0538477951946));
#146929=CARTESIAN_POINT('Ctrl Pts',(3.81622728966013,34.8485485447384,-19.5668278119631));
#146930=CARTESIAN_POINT('Ctrl Pts',(12.5933337176237,34.5648840554033,-15.4541987857508));
#146931=CARTESIAN_POINT('Ctrl Pts',(18.3933711571661,34.2812195660681,-7.68819031969704));
#146932=CARTESIAN_POINT('Ctrl Pts',(19.8452025226348,33.9975550767331,1.89531295213031));
#146933=CARTESIAN_POINT('Ctrl Pts',(16.6056244330345,33.7138905873978,11.0307581330315));
#146934=CARTESIAN_POINT('Ctrl Pts',(9.44045430743507,33.4302260980627,17.5585364623509));
#146935=CARTESIAN_POINT('Ctrl Pts',(0.0435830510866937,33.1465616087275,
19.9354472601053));
#146936=CARTESIAN_POINT('Ctrl Pts',(-9.36364550039437,32.8628971193925,
17.5996481914089));
#146937=CARTESIAN_POINT('Ctrl Pts',(-16.5571953167351,32.5792326300572,
11.1032026508149));
#146938=CARTESIAN_POINT('Ctrl Pts',(-19.8368305482356,32.2955681407222,
1.98211423944718));
#146939=CARTESIAN_POINT('Ctrl Pts',(-18.4265999691035,32.0119036513869,
-7.60786617228895));
#146940=CARTESIAN_POINT('Ctrl Pts',(-12.6611685974154,31.7282391620518,
-15.3987026344836));
#146941=CARTESIAN_POINT('Ctrl Pts',(-3.90087927873828,31.4445746727167,
-19.5506103385464));
#146942=CARTESIAN_POINT('Ctrl Pts',(2.55132695173345,31.2554650131599,-19.2349378570825));
#146943=CARTESIAN_POINT('Ctrl Pts',(5.55152620782898,31.1609101833815,-18.3260867174061));
#146944=CARTESIAN_POINT('Ctrl Pts',(2.30651117940881,54.2861781151759,19.095415771535));
#146945=CARTESIAN_POINT('Ctrl Pts',(-0.819544023557087,54.1916232853975,
19.4730080355294));
#146946=CARTESIAN_POINT('Ctrl Pts',(-7.25786099066229,54.0025136258408,
18.6636921445274));
#146947=CARTESIAN_POINT('Ctrl Pts',(-15.2027553932093,53.7188491365056,
13.0332767668349));
#146948=CARTESIAN_POINT('Ctrl Pts',(-19.5523252673849,53.4351846471705,
4.32341528536645));
#146949=CARTESIAN_POINT('Ctrl Pts',(-19.2803959783241,53.1515201578353,
-5.40928860470038));
#146950=CARTESIAN_POINT('Ctrl Pts',(-14.4502302294709,52.8678556685001,
-13.8628424617997));
#146951=CARTESIAN_POINT('Ctrl Pts',(-6.20419344545305,52.584191179165,-19.0394093823357));
#146952=CARTESIAN_POINT('Ctrl Pts',(3.50860379932289,52.3005266898299,-19.7149513312436));
#146953=CARTESIAN_POINT('Ctrl Pts',(12.3919221404827,52.0168622004947,-15.7299179049459));
#146954=CARTESIAN_POINT('Ctrl Pts',(18.3458052169007,51.7331977111596,-8.02629874805898));
#146955=CARTESIAN_POINT('Ctrl Pts',(19.9627194082814,51.4495332218244,1.57472917578388));
#146956=CARTESIAN_POINT('Ctrl Pts',(16.8604416826627,51.1658687324893,10.8034965618895));
#146957=CARTESIAN_POINT('Ctrl Pts',(9.77234392496671,50.8822042431541,17.4783085254085));
#146958=CARTESIAN_POINT('Ctrl Pts',(0.374060295795806,50.598539753819,20.0212407328584));
#146959=CARTESIAN_POINT('Ctrl Pts',(-9.11265207573848,50.3148752644838,
17.8311402970578));
#146960=CARTESIAN_POINT('Ctrl Pts',(-16.4451283519559,50.0312107751487,
11.4257493064833));
#146961=CARTESIAN_POINT('Ctrl Pts',(-19.8899678026295,49.7475462858135,
2.31930496458734));
#146962=CARTESIAN_POINT('Ctrl Pts',(-18.6328083061265,49.4638817964784,
-7.33542419140319));
#146963=CARTESIAN_POINT('Ctrl Pts',(-12.9708431608012,49.1802173071432,
-15.2560552573004));
#146964=CARTESIAN_POINT('Ctrl Pts',(-4.24256384168543,48.8965528178081,
-19.5701468034783));
#146965=CARTESIAN_POINT('Ctrl Pts',(5.48865979200988,48.612888328473,-19.2578453553527));
#146966=CARTESIAN_POINT('Ctrl Pts',(13.9223613669416,48.3292238391378,-14.392979120547));
#146967=CARTESIAN_POINT('Ctrl Pts',(19.0648093825124,48.0455593498027,-6.125605047679));
#146968=CARTESIAN_POINT('Ctrl Pts',(19.700326424804,47.7618948604675,3.58986528489379));
#146969=CARTESIAN_POINT('Ctrl Pts',(15.6786759283413,47.4782303711324,12.4566895734256));
#146970=CARTESIAN_POINT('Ctrl Pts',(7.95057818874294,47.1945658817972,18.3787458893891));
#146971=CARTESIAN_POINT('Ctrl Pts',(-1.65704042042933,46.9109013924621,
19.9560570014168));
#146972=CARTESIAN_POINT('Ctrl Pts',(-10.8729338017748,46.6272369031269,
16.8157457325575));
#146973=CARTESIAN_POINT('Ctrl Pts',(-17.518459908376,46.3435724137918,9.70018331983056));
#146974=CARTESIAN_POINT('Ctrl Pts',(-20.0226128700314,46.0599079244566,
0.291492463665673));
#146975=CARTESIAN_POINT('Ctrl Pts',(-17.7934096083299,45.7762434351215,
-9.18610736437879));
#146976=CARTESIAN_POINT('Ctrl Pts',(-11.3578349478834,45.4925789457863,
-16.4921065754567));
#146977=CARTESIAN_POINT('Ctrl Pts',(-2.23726212643448,45.2089144564512,
-19.89936310984));
#146978=CARTESIAN_POINT('Ctrl Pts',(7.41220063951033,44.9252499671161,-18.6023997290475));
#146979=CARTESIAN_POINT('Ctrl Pts',(15.3094152721255,44.6415854777809,-12.9078192590863));
#146980=CARTESIAN_POINT('Ctrl Pts',(19.5874760747776,44.3579209884458,-4.16182352096272));
#146981=CARTESIAN_POINT('Ctrl Pts',(19.2350472215369,44.0742564991106,5.56802948850576));
#146982=CARTESIAN_POINT('Ctrl Pts',(14.3354430788454,43.7905920097754,13.9815973956057));
#146983=CARTESIAN_POINT('Ctrl Pts',(6.04693264542922,43.5069275204403,19.0899083177805));
#146984=CARTESIAN_POINT('Ctrl Pts',(-3.67107584877064,43.2232630311051,
19.685354863761));
#146985=CARTESIAN_POINT('Ctrl Pts',(-12.5212400796854,42.93959854177,15.6271731566047));
#146986=CARTESIAN_POINT('Ctrl Pts',(-18.411376563963,42.6559340524348,7.87471948831073));
#146987=CARTESIAN_POINT('Ctrl Pts',(-19.9490539358611,42.3722695630997,
-1.73932201266128));
#146988=CARTESIAN_POINT('Ctrl Pts',(-16.770764455154,42.0886050737645,-10.9421868741751));
#146989=CARTESIAN_POINT('Ctrl Pts',(-9.62785742828906,41.8049405844294,
-17.5583129981261));
#146990=CARTESIAN_POINT('Ctrl Pts',(-0.208919836796794,41.5212760950943,
-20.0236446857564));
#146991=CARTESIAN_POINT('Ctrl Pts',(9.25940651410001,41.2376116057591,-17.7553762282377));
#146992=CARTESIAN_POINT('Ctrl Pts',(16.5388042904544,40.953947116424,-11.2897274830562));
#146993=CARTESIAN_POINT('Ctrl Pts',(19.9084200257014,40.6702826270888,-2.15518121740963));
#146994=CARTESIAN_POINT('Ctrl Pts',(18.5716747860965,40.3866181377537,7.48885102262636));
#146995=CARTESIAN_POINT('Ctrl Pts',(12.8445758500108,40.1029536484185,15.3625149384123));
#146996=CARTESIAN_POINT('Ctrl Pts',(4.08101242096352,39.8192891590834,19.6044722351703));
#146997=CARTESIAN_POINT('Ctrl Pts',(-5.64730449284705,39.5356246697482,
19.2119219747716));
#146998=CARTESIAN_POINT('Ctrl Pts',(-14.0405956515267,39.2519601804131,
14.2776632454304));
#146999=CARTESIAN_POINT('Ctrl Pts',(-19.1146826065254,38.968295691078,5.96815740840464));
#147000=CARTESIAN_POINT('Ctrl Pts',(-19.6700485304213,38.6846312017428,
-3.75222398190641));
#147001=CARTESIAN_POINT('Ctrl Pts',(-15.5754046264532,38.4009667124077,
-12.5855776475278));
#147002=CARTESIAN_POINT('Ctrl Pts',(-7.79872686910231,38.1173022230725,
-18.4436941316252));
#147003=CARTESIAN_POINT('Ctrl Pts',(1.82157402568654,37.8336377337374,-19.9417116132913));
#147004=CARTESIAN_POINT('Ctrl Pts',(11.0112538619422,37.5499732444022,-16.7254979713585));
#147005=CARTESIAN_POINT('Ctrl Pts',(17.5978674881561,37.2663087550671,-9.55536780369744));
#147006=CARTESIAN_POINT('Ctrl Pts',(20.0243359762019,36.9826442657319,-0.126343657163793));
#147007=CARTESIAN_POINT('Ctrl Pts',(17.7170408968388,36.6989797763968,9.33254819711234));
#147008=CARTESIAN_POINT('Ctrl Pts',(11.2214280239995,36.4153152870616,16.5852207431317));
#147009=CARTESIAN_POINT('Ctrl Pts',(2.0730636554624,36.1316507977265,19.917138376873));
#147010=CARTESIAN_POINT('Ctrl Pts',(-7.56537404599768,35.8479863083913,
18.5406340076227));
#147011=CARTESIAN_POINT('Ctrl Pts',(-15.4153533533233,35.5643218190562,
12.7811140088841));
#147012=CARTESIAN_POINT('Ctrl Pts',(-19.6211349863809,35.280657329721,4.00013190868774));
#147013=CARTESIAN_POINT('Ctrl Pts',(-19.1884700311734,34.9969928403859,
-5.72648343847778));
#147014=CARTESIAN_POINT('Ctrl Pts',(-14.219640555188,34.7133283510507,-14.0993551699416));
#147015=CARTESIAN_POINT('Ctrl Pts',(-5.88928077243528,34.4296638617156,
-19.1391317496443));
#147016=CARTESIAN_POINT('Ctrl Pts',(3.83330849634148,34.1459993723804,-19.6544078404778));
#147017=CARTESIAN_POINT('Ctrl Pts',(12.6497008000794,33.8623348830454,-15.5233709085905));
#147018=CARTESIAN_POINT('Ctrl Pts',(18.4756988050768,33.5786703937101,-7.72260224026285));
#147019=CARTESIAN_POINT('Ctrl Pts',(19.9340286405109,33.2950059043751,1.90379628903132));
#147020=CARTESIAN_POINT('Ctrl Pts',(16.6799500739787,33.0113414150398,11.0801311444916));
#147021=CARTESIAN_POINT('Ctrl Pts',(9.48270965901884,32.7276769257048,17.6371275766456));
#147022=CARTESIAN_POINT('Ctrl Pts',(0.0437773165171389,32.4440124363696,
20.0246770301167));
#147023=CARTESIAN_POINT('Ctrl Pts',(-9.40555504064084,32.1603479470344,
17.6784235811412));
#147024=CARTESIAN_POINT('Ctrl Pts',(-16.6313076075072,31.8766834576993,
11.1528992674491));
#147025=CARTESIAN_POINT('Ctrl Pts',(-19.9256126938554,31.5930189683641,
1.99098745962569));
#147026=CARTESIAN_POINT('Ctrl Pts',(-18.5090891610392,31.309354479029,-7.64192132385965));
#147027=CARTESIAN_POINT('Ctrl Pts',(-12.71781356794,31.0256899896938,-15.4676207891775));
#147028=CARTESIAN_POINT('Ctrl Pts',(-3.91839426586458,30.7420255003587,
-19.6381296717053));
#147029=CARTESIAN_POINT('Ctrl Pts',(2.56283670588982,30.5529158408019,-19.3210134924979));
#147030=CARTESIAN_POINT('Ctrl Pts',(5.57637687068598,30.4583610110235,-18.4081209878848));
#147031=CARTESIAN_POINT('Ctrl Pts',(2.33374636495171,53.9527937446315,19.3208936257936));
#147032=CARTESIAN_POINT('Ctrl Pts',(-0.829248422667396,53.8582389148531,
19.7029477756138));
#147033=CARTESIAN_POINT('Ctrl Pts',(-7.34354585410623,53.6691292552963,
18.8840738821721));
#147034=CARTESIAN_POINT('Ctrl Pts',(-15.3822785181642,53.3854647659611,
13.1871750649224));
#147035=CARTESIAN_POINT('Ctrl Pts',(-19.7831968630274,53.101800276626,4.37446637135565));
#147036=CARTESIAN_POINT('Ctrl Pts',(-19.5080623893974,52.8181357872909,
-5.47316184725222));
#147037=CARTESIAN_POINT('Ctrl Pts',(-14.6208587530193,52.5344712979557,
-14.0265360699875));
#147038=CARTESIAN_POINT('Ctrl Pts',(-6.27745355195996,52.2508068086206,
-19.2642282553663));
#147039=CARTESIAN_POINT('Ctrl Pts',(3.55003392220998,51.9671423192855,-19.9477470874941));
#147040=CARTESIAN_POINT('Ctrl Pts',(12.5382468409166,51.6834778299502,-15.9156580482648));
#147041=CARTESIAN_POINT('Ctrl Pts',(18.5624340365284,51.3998133406152,-8.12107393801096));
#147042=CARTESIAN_POINT('Ctrl Pts',(20.1984407894748,51.11614885128,1.59332370701814));
#147043=CARTESIAN_POINT('Ctrl Pts',(17.0595311629746,50.8324843619448,10.9310651261251));
#147044=CARTESIAN_POINT('Ctrl Pts',(9.88773654793256,50.5488198726097,17.6846938123581));
#147045=CARTESIAN_POINT('Ctrl Pts',(0.378477234066722,50.2651553832745,
20.2576531693827));
#147046=CARTESIAN_POINT('Ctrl Pts',(-9.220255013537,49.9814908939394,18.0416918499919));
#147047=CARTESIAN_POINT('Ctrl Pts',(-16.6393137622057,49.6978264046042,
11.5606654822436));
#147048=CARTESIAN_POINT('Ctrl Pts',(-20.1248301583836,49.4141619152691,
2.34669150600064));
#147049=CARTESIAN_POINT('Ctrl Pts',(-18.8528260196953,49.1304974259339,
-7.42204147604143));
#147050=CARTESIAN_POINT('Ctrl Pts',(-13.1240039304488,48.8468329365988,
-15.4361999968561));
#147051=CARTESIAN_POINT('Ctrl Pts',(-4.29266038004229,48.5631684472636,
-19.8012326864051));
#147052=CARTESIAN_POINT('Ctrl Pts',(5.55347033258617,48.2795039579286,-19.4852435574115));
#147053=CARTESIAN_POINT('Ctrl Pts',(14.0867577407393,47.9958394685933,-14.5629325869872));
#147054=CARTESIAN_POINT('Ctrl Pts',(19.2899282001191,47.7121749792582,-6.19793668959756));
#147055=CARTESIAN_POINT('Ctrl Pts',(19.9329494792741,47.4285104899231,3.63225470574316));
#147056=CARTESIAN_POINT('Ctrl Pts',(15.8638110071084,47.1448460005879,12.6037791756293));
#147057=CARTESIAN_POINT('Ctrl Pts',(8.04445926173514,46.8611815112528,18.5957636135555));
#147058=CARTESIAN_POINT('Ctrl Pts',(-1.67660688829753,46.5775170219176,
20.1916997433017));
#147059=CARTESIAN_POINT('Ctrl Pts',(-11.0013222871953,46.2938525325825,
17.0143074239265));
#147060=CARTESIAN_POINT('Ctrl Pts',(-17.7253193058069,46.0101880432473,
9.81472387231086));
#147061=CARTESIAN_POINT('Ctrl Pts',(-20.2590415090184,45.7265235539122,
0.29493443035139));
#147062=CARTESIAN_POINT('Ctrl Pts',(-18.003515634149,45.442859064577,-9.29457766622435));
#147063=CARTESIAN_POINT('Ctrl Pts',(-11.4919491854206,45.1591945752419,
-16.686846709373));
#147064=CARTESIAN_POINT('Ctrl Pts',(-2.26367989933175,44.8755300859068,
-20.1343364056486));
#147065=CARTESIAN_POINT('Ctrl Pts',(7.4997245066736,44.5918655965717,-18.8220583759174));
#147066=CARTESIAN_POINT('Ctrl Pts',(15.4901900910749,44.3082011072365,-13.0602358372585));
#147067=CARTESIAN_POINT('Ctrl Pts',(19.818766583145,44.0245366179013,-4.21096667111763));
#147068=CARTESIAN_POINT('Ctrl Pts',(19.4621762213813,43.7408721285662,5.63377723293615));
#147069=CARTESIAN_POINT('Ctrl Pts',(14.5047171550316,43.457207639231,14.1466932332251));
#147070=CARTESIAN_POINT('Ctrl Pts',(6.1183353172326,43.1735431498958,19.3153235056613));
#147071=CARTESIAN_POINT('Ctrl Pts',(-3.71442421055426,42.8898786605607,
19.9178011328182));
#147072=CARTESIAN_POINT('Ctrl Pts',(-12.6690918995096,42.6062141712256,
15.8117000864621));
#147073=CARTESIAN_POINT('Ctrl Pts',(-18.6287795937849,42.3225496818904,
7.96770481560604));
#147074=CARTESIAN_POINT('Ctrl Pts',(-20.1846139849791,42.0388851925553,
-1.75986006825288));
#147075=CARTESIAN_POINT('Ctrl Pts',(-16.968795003946,41.7552207032201,-11.0713931054995));
#147076=CARTESIAN_POINT('Ctrl Pts',(-9.74154395076786,41.4715562138849,
-17.7656429840776));
#147077=CARTESIAN_POINT('Ctrl Pts',(-0.211386779197954,41.1878917245499,
-20.2600855085073));
#147078=CARTESIAN_POINT('Ctrl Pts',(9.36874233825877,40.9042272352147,-17.9650331528156));
#147079=CARTESIAN_POINT('Ctrl Pts',(16.7340958347822,40.6205627458796,-11.4230375021171));
#147080=CARTESIAN_POINT('Ctrl Pts',(20.143500266308,40.3368982565444,-2.18062977226658));
#147081=CARTESIAN_POINT('Ctrl Pts',(18.7909706303448,40.0532337672093,7.57727998373896));
#147082=CARTESIAN_POINT('Ctrl Pts',(12.9962456448721,39.7695692778741,15.5439167625341));
#147083=CARTESIAN_POINT('Ctrl Pts',(4.12920134708626,39.4859047885389,19.83596343558));
#147084=CARTESIAN_POINT('Ctrl Pts',(-5.71398832296735,39.2022402992038,
19.4387779098239));
#147085=CARTESIAN_POINT('Ctrl Pts',(-14.2063881453439,38.9185758098687,
14.4462550526508));
#147086=CARTESIAN_POINT('Ctrl Pts',(-19.3403903312198,38.6349113205335,
6.03862989581119));
#147087=CARTESIAN_POINT('Ctrl Pts',(-19.9023140610512,38.3512468311984,
-3.79653054743685));
#147088=CARTESIAN_POINT('Ctrl Pts',(-15.7593202693022,38.0675823418632,
-12.7341891705786));
#147089=CARTESIAN_POINT('Ctrl Pts',(-7.89081486937766,37.7839178525281,
-18.6614787699108));
#147090=CARTESIAN_POINT('Ctrl Pts',(1.84308331972788,37.5002533631929,-20.1771849636682));
#147091=CARTESIAN_POINT('Ctrl Pts',(11.1412756418686,37.2165888738578,-16.9229940098332));
#147092=CARTESIAN_POINT('Ctrl Pts',(17.8056645367364,36.9329243845226,-9.66819836280189));
#147093=CARTESIAN_POINT('Ctrl Pts',(20.2607849617705,36.6492598951875,-0.127835533328253));
#147094=CARTESIAN_POINT('Ctrl Pts',(17.9262451547023,36.3655954058523,9.44274768420295));
#147095=CARTESIAN_POINT('Ctrl Pts',(11.3539315575162,36.0819309165172,16.7810603767059));
#147096=CARTESIAN_POINT('Ctrl Pts',(2.09754255944752,35.7982664271821,20.1523215644716));
#147097=CARTESIAN_POINT('Ctrl Pts',(-7.65470659712393,35.5146019378468,
18.7595633198508));
#147098=CARTESIAN_POINT('Ctrl Pts',(-15.5973790978621,35.2309374485118,
12.9320344411444));
#147099=CARTESIAN_POINT('Ctrl Pts',(-19.8528229416665,34.9472729591765,
4.04736579120533));
#147100=CARTESIAN_POINT('Ctrl Pts',(-19.4150490442561,34.6636084698415,
-5.79410222012417));
#147101=CARTESIAN_POINT('Ctrl Pts',(-14.3875472248033,34.3799439805062,
-14.265841500715));
#147102=CARTESIAN_POINT('Ctrl Pts',(-5.958821880042,34.0962794911712,-19.3651281722237));
#147103=CARTESIAN_POINT('Ctrl Pts',(3.87857251823525,33.812615001836,-19.8864886837395));
#147104=CARTESIAN_POINT('Ctrl Pts',(12.7990694868943,33.5289505125009,-15.7066721347278));
#147105=CARTESIAN_POINT('Ctrl Pts',(18.6938613723386,33.2452860231657,-7.81379135144242));
#147106=CARTESIAN_POINT('Ctrl Pts',(20.1694112394676,32.9616215338306,1.92627646367344));
#147107=CARTESIAN_POINT('Ctrl Pts',(16.8769083394267,32.6779570444954,11.2109662460333));
#147108=CARTESIAN_POINT('Ctrl Pts',(9.59468214488203,32.3942925551603,17.8453881855154));
#147109=CARTESIAN_POINT('Ctrl Pts',(0.0442944815207541,32.1106280658251,
20.2611300947005));
#147110=CARTESIAN_POINT('Ctrl Pts',(-9.51661707419267,31.82696357649,17.8871717394074));
#147111=CARTESIAN_POINT('Ctrl Pts',(-16.827690491154,31.5432990871548,11.2845938133513));
#147112=CARTESIAN_POINT('Ctrl Pts',(-20.160897833935,31.2596345978197,2.0144967918736));
#147113=CARTESIAN_POINT('Ctrl Pts',(-18.7276422245378,30.9759701084845,
-7.7321569348489));
#147114=CARTESIAN_POINT('Ctrl Pts',(-12.8679941277788,30.6923056191494,
-15.6502653565598));
#147115=CARTESIAN_POINT('Ctrl Pts',(-3.96464679805612,30.4086411298142,
-19.8700147927816));
#147116=CARTESIAN_POINT('Ctrl Pts',(2.5930722951385,30.2195314702575,-19.5491631551646));
#147117=CARTESIAN_POINT('Ctrl Pts',(5.64222249072293,30.1249766404791,-18.6254832946783));
#147118=CARTESIAN_POINT('Ctrl Pts',(2.35124930762599,53.8215594674016,19.4657990442344));
#147119=CARTESIAN_POINT('Ctrl Pts',(-0.835506991250132,53.7270046376232,
19.8507233170207));
#147120=CARTESIAN_POINT('Ctrl Pts',(-7.39859942014504,53.5378949780665,
19.0257055689461));
#147121=CARTESIAN_POINT('Ctrl Pts',(-15.4976584671439,53.2542304887313,
13.2860807705774));
#147122=CARTESIAN_POINT('Ctrl Pts',(-19.9315674705091,52.9705659993962,
4.40727512992929));
#147123=CARTESIAN_POINT('Ctrl Pts',(-19.6543777810312,52.686901510061,-5.51421105245925));
#147124=CARTESIAN_POINT('Ctrl Pts',(-14.7305154059551,52.4032370207259,
-14.1317366880123));
#147125=CARTESIAN_POINT('Ctrl Pts',(-6.32453584432345,52.1195725313907,
-19.4087120573804));
#147126=CARTESIAN_POINT('Ctrl Pts',(3.57665991873037,51.8359080420556,-20.0973573976942));
#147127=CARTESIAN_POINT('Ctrl Pts',(12.6322848940173,51.5522435527204,-16.0350272263897));
#147128=CARTESIAN_POINT('Ctrl Pts',(18.7016544212907,51.2685790633853,-8.18198288890697));
#147129=CARTESIAN_POINT('Ctrl Pts',(20.349931271475,50.9849145740501,1.60527381176158));
#147130=CARTESIAN_POINT('Ctrl Pts',(17.1874795446085,50.701250084715,11.0130493154522));
#147131=CARTESIAN_POINT('Ctrl Pts',(9.96189564787207,50.4175855953798,17.817330960666));
#147132=CARTESIAN_POINT('Ctrl Pts',(0.381315860574492,50.1339211060447,
20.4095877950711));
#147133=CARTESIAN_POINT('Ctrl Pts',(-9.2894079426539,49.8502566167095,18.177006522497));
#147134=CARTESIAN_POINT('Ctrl Pts',(-16.7641104433384,49.5665921273744,
11.6473717442925));
#147135=CARTESIAN_POINT('Ctrl Pts',(-20.2757685978253,49.2829276380392,
2.3642919503211));
#147136=CARTESIAN_POINT('Ctrl Pts',(-18.9942242871785,48.9992631487041,
-7.47770760311098));
#147137=CARTESIAN_POINT('Ctrl Pts',(-13.2224354029705,48.715598659369,-15.551973193893));
#147138=CARTESIAN_POINT('Ctrl Pts',(-4.32485580474053,48.4319341700338,
-19.9497441085197));
#147139=CARTESIAN_POINT('Ctrl Pts',(5.59512197058797,48.1482696806987,-19.6313850263131));
#147140=CARTESIAN_POINT('Ctrl Pts',(14.1924099725268,47.8646051913635,-14.6721561824506));
#147141=CARTESIAN_POINT('Ctrl Pts',(19.4346047823582,47.5809407020284,-6.24442189617503));
#147142=CARTESIAN_POINT('Ctrl Pts',(20.0824487918183,47.2972762126932,3.65949701536888));
#147143=CARTESIAN_POINT('Ctrl Pts',(15.9827913337385,47.0136117233581,12.6983089051158));
#147144=CARTESIAN_POINT('Ctrl Pts',(8.10479359061364,46.7299472340229,18.7352338850897));
#147145=CARTESIAN_POINT('Ctrl Pts',(-1.68918162428795,46.4462827446878,
20.3431397112677));
#147146=CARTESIAN_POINT('Ctrl Pts',(-11.0838334138429,46.1626182553526,
17.1419166001721));
#147147=CARTESIAN_POINT('Ctrl Pts',(-17.858261149336,45.8789537660175,9.8883353803916));
#147148=CARTESIAN_POINT('Ctrl Pts',(-20.4109865476307,45.5952892766824,
0.297146471004314));
#147149=CARTESIAN_POINT('Ctrl Pts',(-18.1385439807257,45.3116247873472,
-9.3642880205741));
#147150=CARTESIAN_POINT('Ctrl Pts',(-11.578140067745,45.027960298012,-16.8119998942583));
#147151=CARTESIAN_POINT('Ctrl Pts',(-2.28065774744747,44.7442958086769,
-20.2853461422755));
#147152=CARTESIAN_POINT('Ctrl Pts',(7.55597326499919,44.4606313193418,-18.9632258830484));
#147153=CARTESIAN_POINT('Ctrl Pts',(15.6063682197616,44.1769668300066,-13.1581890418903));
#147154=CARTESIAN_POINT('Ctrl Pts',(19.9674095114092,43.8933023406715,-4.24254938410794));
#147155=CARTESIAN_POINT('Ctrl Pts',(19.6081446827283,43.6096378513363,5.67603118156499));
#147156=CARTESIAN_POINT('Ctrl Pts',(14.6135041283542,43.3259733620011,14.2527949877728));
#147157=CARTESIAN_POINT('Ctrl Pts',(6.16422350476639,43.042308872666,19.4601905554954));
#147158=CARTESIAN_POINT('Ctrl Pts',(-3.74228280050009,42.7586443833308,
20.0671868310929));
#147159=CARTESIAN_POINT('Ctrl Pts',(-12.7641114816057,42.4749798939957,
15.9302895754612));
#147160=CARTESIAN_POINT('Ctrl Pts',(-18.7684974888008,42.1913154046606,
8.02746347769871));
#147161=CARTESIAN_POINT('Ctrl Pts',(-20.3360008089787,41.9076509153254,
-1.77305921224517));
#147162=CARTESIAN_POINT('Ctrl Pts',(-17.0960628320381,41.6239864259903,
-11.1544297709883));
#147163=CARTESIAN_POINT('Ctrl Pts',(-9.81460660139152,41.3403219366551,
-17.8988872596267));
#147164=CARTESIAN_POINT('Ctrl Pts',(-0.212972203281963,41.05665744732,-20.4120383772306));
#147165=CARTESIAN_POINT('Ctrl Pts',(9.4390089358025,40.7729929579848,-18.0997728765514));
#147166=CARTESIAN_POINT('Ctrl Pts',(16.8596033933025,40.4893284686497,-11.5087115392406));
#147167=CARTESIAN_POINT('Ctrl Pts',(20.2945787328974,40.2056639793145,-2.1969847352987));
#147168=CARTESIAN_POINT('Ctrl Pts',(18.9319049759662,39.9219994899794,7.63411041666903));
#147169=CARTESIAN_POINT('Ctrl Pts',(13.093718916026,39.6383350006442,15.6604978471634));
#147170=CARTESIAN_POINT('Ctrl Pts',(4.16017081115702,39.3546705113091,19.9847353421279));
#147171=CARTESIAN_POINT('Ctrl Pts',(-5.75684386358992,39.0710060219739,
19.5845708812619));
#147172=CARTESIAN_POINT('Ctrl Pts',(-14.3129376182953,38.7873415326388,
14.5546035537782));
#147173=CARTESIAN_POINT('Ctrl Pts',(-19.4854453850015,38.5036770433037,
6.08392028392143));
#147174=CARTESIAN_POINT('Ctrl Pts',(-20.0515836045849,38.2200125539685,
-3.82500494393612));
#147175=CARTESIAN_POINT('Ctrl Pts',(-15.8775169039141,37.9363480646334,
-12.8296969893646));
#147176=CARTESIAN_POINT('Ctrl Pts',(-7.94999684842001,37.6526835752982,
-18.8014419123425));
#147177=CARTESIAN_POINT('Ctrl Pts',(1.85690664725514,37.3690190859631,-20.3285160691912));
#147178=CARTESIAN_POINT('Ctrl Pts',(11.2248364340646,37.0853545966279,-17.0499183254338));
#147179=CARTESIAN_POINT('Ctrl Pts',(17.9392089783277,36.8016901072928,-9.74071091345282));
#147180=CARTESIAN_POINT('Ctrl Pts',(20.4127430764758,36.5180256179576,-0.128794313881315));
#147181=CARTESIAN_POINT('Ctrl Pts',(18.0606939641767,36.2343611286225,9.51356932997501));
#147182=CARTESIAN_POINT('Ctrl Pts',(11.43908729248,35.9506966392873,16.9069201744589));
#147183=CARTESIAN_POINT('Ctrl Pts',(2.11327435920437,35.6670321499522,20.3034661917574));
#147184=CARTESIAN_POINT('Ctrl Pts',(-7.71211773807824,35.383367660617,18.9002621072099));
#147185=CARTESIAN_POINT('Ctrl Pts',(-15.7143611560603,35.0997031712819,
13.0290261211728));
#147186=CARTESIAN_POINT('Ctrl Pts',(-20.0017212960129,34.8160386819467,
4.07772147968603));
#147187=CARTESIAN_POINT('Ctrl Pts',(-19.5606640472924,34.5323741926116,
-5.83755862393481));
#147188=CARTESIAN_POINT('Ctrl Pts',(-14.4954554093758,34.2487097032764,
-14.3728368800661));
#147189=CARTESIAN_POINT('Ctrl Pts',(-6.00351370203096,33.9650452139413,
-19.5103687631338));
#147190=CARTESIAN_POINT('Ctrl Pts',(3.90766224405355,33.6813807246061,-20.0356395340063));
#147191=CARTESIAN_POINT('Ctrl Pts',(12.8950639041969,33.397716235271,-15.8244739049259));
#147192=CARTESIAN_POINT('Ctrl Pts',(18.8340674097308,33.1140517459358,-7.87239564088531));
#147193=CARTESIAN_POINT('Ctrl Pts',(20.3206839976297,32.8303872566008,1.94072373947406));
#147194=CARTESIAN_POINT('Ctrl Pts',(17.0034870942043,32.5467227672655,11.2950497442454));
#147195=CARTESIAN_POINT('Ctrl Pts',(9.66664314302491,32.2630582779305,17.9792305213566));
#147196=CARTESIAN_POINT('Ctrl Pts',(0.0446270390856308,31.9793937885952,
20.4130908725821));
#147197=CARTESIAN_POINT('Ctrl Pts',(-9.58799343370268,31.6957292992602,
18.0213273453348));
#147198=CARTESIAN_POINT('Ctrl Pts',(-16.9538986553872,31.4120648099249,
11.3692298036081));
#147199=CARTESIAN_POINT('Ctrl Pts',(-20.3121095021436,31.1284003205899,
2.02960514964943));
#147200=CARTESIAN_POINT('Ctrl Pts',(-18.8680961779327,30.8447358312547,
-7.79014778567339));
#147201=CARTESIAN_POINT('Ctrl Pts',(-12.9645164222397,30.5610713419195,
-15.7676464364222));
#147202=CARTESIAN_POINT('Ctrl Pts',(-3.99435877262015,30.2774068525844,
-20.0190370340731));
#147203=CARTESIAN_POINT('Ctrl Pts',(2.61248231763768,30.0882971930276,-19.6957920450376));
#147204=CARTESIAN_POINT('Ctrl Pts',(5.68453878451291,29.9937423632492,-18.7651731818414));
#147205=CARTESIAN_POINT('Ctrl Pts',(2.35186803664952,53.8169203357015,19.4709214507763));
#147206=CARTESIAN_POINT('Ctrl Pts',(-0.835728231649532,53.7223655059232,
19.8559471824094));
#147207=CARTESIAN_POINT('Ctrl Pts',(-7.40054556370451,53.5332558463665,
19.0307122490736));
#147208=CARTESIAN_POINT('Ctrl Pts',(-15.5017371483404,53.2495913570312,
13.2895770872723));
#147209=CARTESIAN_POINT('Ctrl Pts',(-19.9368123714836,52.9659268676962,
4.40843491954487));
#147210=CARTESIAN_POINT('Ctrl Pts',(-19.6595500301255,52.682262378361,-5.51566214186331));
#147211=CARTESIAN_POINT('Ctrl Pts',(-14.7343917686363,52.3985978890259,
-14.1354555298595));
#147212=CARTESIAN_POINT('Ctrl Pts',(-6.3262002033585,52.1149333996907,-19.4138195597816));
#147213=CARTESIAN_POINT('Ctrl Pts',(3.57760114770736,51.8312689103556,-20.1026461221598));
#147214=CARTESIAN_POINT('Ctrl Pts',(12.6356091391944,51.5476044210204,-16.0392469268364));
#147215=CARTESIAN_POINT('Ctrl Pts',(18.706575861892,51.2639399316853,-8.18413602032115));
#147216=CARTESIAN_POINT('Ctrl Pts',(20.3552864600137,50.98027544235,1.60569624796426));
#147217=CARTESIAN_POINT('Ctrl Pts',(17.1920025198992,50.6966109530149,11.0159474565449));
#147218=CARTESIAN_POINT('Ctrl Pts',(9.96451717205493,50.4129464636797,17.8220196838587));
#147219=CARTESIAN_POINT('Ctrl Pts',(0.381416206021541,50.1292819743447,
20.4149586840892));
#147220=CARTESIAN_POINT('Ctrl Pts',(-9.29185249869818,49.8456174850094,
18.18178989617));
#147221=CARTESIAN_POINT('Ctrl Pts',(-16.7685220060165,49.5619529956743,
11.6504368106559));
#147222=CARTESIAN_POINT('Ctrl Pts',(-20.2811042716596,49.2782885063392,
2.36491412602784));
#147223=CARTESIAN_POINT('Ctrl Pts',(-18.999222715934,48.9946240170041,-7.47967540070289));
#147224=CARTESIAN_POINT('Ctrl Pts',(-13.2259149555241,48.7109595276689,
-15.5560657764083));
#147225=CARTESIAN_POINT('Ctrl Pts',(-4.32599391300361,48.4272950383338,
-19.9549939872915));
#147226=CARTESIAN_POINT('Ctrl Pts',(5.59659435599133,48.1436305489987,-19.6365511272388));
#147227=CARTESIAN_POINT('Ctrl Pts',(14.1961447789205,47.8599660596635,-14.6760172365503));
#147228=CARTESIAN_POINT('Ctrl Pts',(19.4397190995403,47.5763015703284,-6.24606514822754));
#147229=CARTESIAN_POINT('Ctrl Pts',(20.0877335925167,47.2926370809931,3.66046003101415));
#147230=CARTESIAN_POINT('Ctrl Pts',(15.9869972882849,47.0089725916581,12.7016505310532));
#147231=CARTESIAN_POINT('Ctrl Pts',(8.1069264091395,46.7253081023228,18.7401641591884));
#147232=CARTESIAN_POINT('Ctrl Pts',(-1.68962614120521,46.4416436129877,
20.3484931141353));
#147233=CARTESIAN_POINT('Ctrl Pts',(-11.0867501821699,46.1579791236525,
17.1464275845524));
#147234=CARTESIAN_POINT('Ctrl Pts',(-17.8629606435048,45.8743146343175,
9.89093754720224));
#147235=CARTESIAN_POINT('Ctrl Pts',(-20.4163578047457,45.5906501449824,
0.297224666641401));
#147236=CARTESIAN_POINT('Ctrl Pts',(-18.1433172327772,45.3069856556472,
-9.36675228160036));
#147237=CARTESIAN_POINT('Ctrl Pts',(-11.5811869154352,45.023321166312,-16.8164240593439));
#147238=CARTESIAN_POINT('Ctrl Pts',(-2.28125791437836,44.7396566769769,
-20.2906843364653));
#147239=CARTESIAN_POINT('Ctrl Pts',(7.557961658606,44.4559921876418,-18.9682161544255));
#147240=CARTESIAN_POINT('Ctrl Pts',(15.6104751166106,44.1723276983066,-13.1616516876741));
#147241=CARTESIAN_POINT('Ctrl Pts',(19.9726640389233,43.8886632089715,-4.24366583301215));
#147242=CARTESIAN_POINT('Ctrl Pts',(19.6133046678369,43.6049987196362,5.67752485864902));
#147243=CARTESIAN_POINT('Ctrl Pts',(14.6173497478612,43.321334230301,14.256545684796));
#147244=CARTESIAN_POINT('Ctrl Pts',(6.16584565219571,43.037669740966,19.465311605707));
#147245=CARTESIAN_POINT('Ctrl Pts',(-3.74326760165467,42.7540052516307,
20.0724676155269));
#147246=CARTESIAN_POINT('Ctrl Pts',(-12.7674704238328,42.4703407622956,
15.9344817138973));
#147247=CARTESIAN_POINT('Ctrl Pts',(-18.7734365163896,42.1866762729606,
8.0295759464037));
#147248=CARTESIAN_POINT('Ctrl Pts',(-20.3413523332071,41.9030117836254,
-1.7735258019853));
#147249=CARTESIAN_POINT('Ctrl Pts',(-17.1005617497612,41.6193472942903,
-11.1573651171133));
#147250=CARTESIAN_POINT('Ctrl Pts',(-9.81718936609107,41.3356828049551,
-17.9035974447674));
#147251=CARTESIAN_POINT('Ctrl Pts',(-0.213028248023332,41.05201831562,-20.41740991114));
#147252=CARTESIAN_POINT('Ctrl Pts',(9.44149286002567,40.7683538262848,-18.1045359257855));
#147253=CARTESIAN_POINT('Ctrl Pts',(16.8640400854962,40.4846893369497,-11.5117401164529));
#147254=CARTESIAN_POINT('Ctrl Pts',(20.2999193566913,40.2010248476145,-2.19756288324188));
#147255=CARTESIAN_POINT('Ctrl Pts',(18.9368870050839,39.9173603582794,7.63611937247311));
#147256=CARTESIAN_POINT('Ctrl Pts',(13.0971645961613,39.6336958689442,15.6646189885051));
#147257=CARTESIAN_POINT('Ctrl Pts',(4.16126558171192,39.350031379609,19.9899944290244));
#147258=CARTESIAN_POINT('Ctrl Pts',(-5.75835880695092,39.0663668902739,
19.5897246628022));
#147259=CARTESIAN_POINT('Ctrl Pts',(-14.3167041421641,38.7827024009388,
14.558433673293));
#147260=CARTESIAN_POINT('Ctrl Pts',(-19.4905730811527,38.4990379116037,
6.08552129914113));
#147261=CARTESIAN_POINT('Ctrl Pts',(-20.0568602829488,38.2153734222685,
-3.82601151385237));
#147262=CARTESIAN_POINT('Ctrl Pts',(-15.8816951549476,37.9317089329334,
-12.8330731907587));
#147263=CARTESIAN_POINT('Ctrl Pts',(-7.95208893137916,37.6480444435982,
-18.8063896094275));
#147264=CARTESIAN_POINT('Ctrl Pts',(1.85739530188323,37.3643799542631,-20.3338656237715));
#147265=CARTESIAN_POINT('Ctrl Pts',(11.2277903080687,37.0807154649279,-17.0544050999903));
#147266=CARTESIAN_POINT('Ctrl Pts',(17.9439297743379,36.7970509755928,-9.74327423211832));
#147267=CARTESIAN_POINT('Ctrl Pts',(20.4181147958306,36.5133864862576,-0.128828206773863));
#147268=CARTESIAN_POINT('Ctrl Pts',(18.0654467295916,36.2297219969225,9.51607287515306));
#147269=CARTESIAN_POINT('Ctrl Pts',(11.4420975477109,35.9460575075872,16.9113693183094));
#147270=CARTESIAN_POINT('Ctrl Pts',(2.11383047832578,35.6623930182522,20.308809154332));
#147271=CARTESIAN_POINT('Ctrl Pts',(-7.71414722191097,35.378728528917,18.905235809343));
#147272=CARTESIAN_POINT('Ctrl Pts',(-15.7184964718176,35.0950640395819,
13.0324547770618));
#147273=CARTESIAN_POINT('Ctrl Pts',(-20.006984852839,34.8113995502467,4.07879455327383));
#147274=CARTESIAN_POINT('Ctrl Pts',(-19.5658115376498,34.5277350609116,
-5.83909480780952));
#147275=CARTESIAN_POINT('Ctrl Pts',(-14.4992699637004,34.2440705715764,
-14.3766191667262));
#147276=CARTESIAN_POINT('Ctrl Pts',(-6.00509355793826,33.9604060822413,
-19.5155030180225));
#147277=CARTESIAN_POINT('Ctrl Pts',(3.90869056586123,33.6767415929061,-20.0409120165633));
#147278=CARTESIAN_POINT('Ctrl Pts',(12.8984573068486,33.393077103571,-15.8286381975024));
#147279=CARTESIAN_POINT('Ctrl Pts',(18.8390236931527,33.1094126142358,-7.87446730251712));
#147280=CARTESIAN_POINT('Ctrl Pts',(20.3260314896307,32.8257481249007,1.94123445067361));
#147281=CARTESIAN_POINT('Ctrl Pts',(17.0079616531857,32.5420836355655,11.2980220959072));
#147282=CARTESIAN_POINT('Ctrl Pts',(9.66918696430926,32.2584191462305,17.9839618479286));
#147283=CARTESIAN_POINT('Ctrl Pts',(0.0446387949955499,31.9747546568951,
20.4184626860802));
#147284=CARTESIAN_POINT('Ctrl Pts',(-9.59051658801136,31.6910901675601,
18.0260697460044));
#147285=CARTESIAN_POINT('Ctrl Pts',(-16.9583601139928,31.4074256782248,
11.3722216858637));
#147286=CARTESIAN_POINT('Ctrl Pts',(-20.3174548346148,31.1237611888899,
2.03013923009681));
#147287=CARTESIAN_POINT('Ctrl Pts',(-18.8730612251852,30.8400966995547,
-7.79219776225003));
#147288=CARTESIAN_POINT('Ctrl Pts',(-12.9679284853489,30.5564322102195,
-15.7717958575954));
#147289=CARTESIAN_POINT('Ctrl Pts',(-3.99540909092099,30.2727677208844,
-20.0243049703027));
#147290=CARTESIAN_POINT('Ctrl Pts',(2.61316846193303,30.0836580613276,-19.7009753762946));
#147291=CARTESIAN_POINT('Ctrl Pts',(5.68603466549838,29.9891032315492,-18.7701112193526));
#147292=CARTESIAN_POINT('Ctrl Pts',(2.35248676567306,53.8122812040015,19.4760438573182));
#147293=CARTESIAN_POINT('Ctrl Pts',(-0.835949472048931,53.7177263742231,
19.8611710477982));
#147294=CARTESIAN_POINT('Ctrl Pts',(-7.40249170726399,53.5286167146664,
19.035718929201));
#147295=CARTESIAN_POINT('Ctrl Pts',(-15.5058158295368,53.2449522253312,
13.2930734039672));
#147296=CARTESIAN_POINT('Ctrl Pts',(-19.9420572724581,52.9612877359961,
4.40959470916045));
#147297=CARTESIAN_POINT('Ctrl Pts',(-19.6647222792197,52.6776232466609,
-5.51711323126738));
#147298=CARTESIAN_POINT('Ctrl Pts',(-14.7382681313176,52.3939587573258,
-14.1391743717067));
#147299=CARTESIAN_POINT('Ctrl Pts',(-6.32786456239355,52.1102942679906,
-19.4189270621828));
#147300=CARTESIAN_POINT('Ctrl Pts',(3.57854237668436,51.8266297786555,-20.1079348466254));
#147301=CARTESIAN_POINT('Ctrl Pts',(12.6389333843715,51.5429652893203,-16.0434666272831));
#147302=CARTESIAN_POINT('Ctrl Pts',(18.7114973024933,51.2593007999852,-8.18628915173532));
#147303=CARTESIAN_POINT('Ctrl Pts',(20.3606416485524,50.97563631065,1.60611868416694));
#147304=CARTESIAN_POINT('Ctrl Pts',(17.19652549519,50.6919718213149,11.0188455976376));
#147305=CARTESIAN_POINT('Ctrl Pts',(9.96713869623779,50.4083073319797,17.8267084070514));
#147306=CARTESIAN_POINT('Ctrl Pts',(0.38151655146859,50.1246428426446,20.4203295731073));
#147307=CARTESIAN_POINT('Ctrl Pts',(-9.29429705474246,49.8409783533094,
18.1865732698431));
#147308=CARTESIAN_POINT('Ctrl Pts',(-16.7729335686945,49.5573138639743,
11.6535018770193));
#147309=CARTESIAN_POINT('Ctrl Pts',(-20.2864399454939,49.2736493746391,
2.36553630173456));
#147310=CARTESIAN_POINT('Ctrl Pts',(-19.0042211446896,48.989984885304,-7.4816431982948));
#147311=CARTESIAN_POINT('Ctrl Pts',(-13.2293945080778,48.7063203959688,
-15.5601583589236));
#147312=CARTESIAN_POINT('Ctrl Pts',(-4.3271320212667,48.4226559066337,-19.9602438660632));
#147313=CARTESIAN_POINT('Ctrl Pts',(5.5980667413947,48.1389914172986,-19.6417172281645));
#147314=CARTESIAN_POINT('Ctrl Pts',(14.1998795853142,47.8553269279634,-14.6798782906499));
#147315=CARTESIAN_POINT('Ctrl Pts',(19.4448334167225,47.5716624386283,-6.24770840028006));
#147316=CARTESIAN_POINT('Ctrl Pts',(20.0930183932152,47.2879979492931,3.66142304665942));
#147317=CARTESIAN_POINT('Ctrl Pts',(15.9912032428313,47.004333459958,12.7049921569905));
#147318=CARTESIAN_POINT('Ctrl Pts',(8.10905922766536,46.7206689706228,18.7450944332872));
#147319=CARTESIAN_POINT('Ctrl Pts',(-1.69007065812247,46.4370044812877,
20.3538465170029));
#147320=CARTESIAN_POINT('Ctrl Pts',(-11.0896669504969,46.1533399919525,
17.1509385689327));
#147321=CARTESIAN_POINT('Ctrl Pts',(-17.8676601376735,45.8696755026174,
9.8935397140129));
#147322=CARTESIAN_POINT('Ctrl Pts',(-20.4217290618606,45.5860110132823,
0.297302862278477));
#147323=CARTESIAN_POINT('Ctrl Pts',(-18.1480904848286,45.3023465239471,
-9.36921654262662));
#147324=CARTESIAN_POINT('Ctrl Pts',(-11.5842337631254,45.0186820346119,
-16.8208482244296));
#147325=CARTESIAN_POINT('Ctrl Pts',(-2.28185808130925,44.7350175452768,
-20.296022530655));
#147326=CARTESIAN_POINT('Ctrl Pts',(7.55995005221281,44.4513530559417,-18.9732064258026));
#147327=CARTESIAN_POINT('Ctrl Pts',(15.6145820134597,44.1676885666065,-13.1651143334578));
#147328=CARTESIAN_POINT('Ctrl Pts',(19.9779185664375,43.8840240772714,-4.24478228191636));
#147329=CARTESIAN_POINT('Ctrl Pts',(19.6184646529456,43.6003595879362,5.67901853573306));
#147330=CARTESIAN_POINT('Ctrl Pts',(14.6211953673681,43.316695098601,14.2602963818193));
#147331=CARTESIAN_POINT('Ctrl Pts',(6.16746779962503,43.0330306092659,19.4704326559187));
#147332=CARTESIAN_POINT('Ctrl Pts',(-3.74425240280926,42.7493661199307,
20.0777483999609));
#147333=CARTESIAN_POINT('Ctrl Pts',(-12.7708293660599,42.4657016305956,
15.9386738523334));
#147334=CARTESIAN_POINT('Ctrl Pts',(-18.7783755439784,42.1820371412605,
8.03168841510866));
#147335=CARTESIAN_POINT('Ctrl Pts',(-20.3467038574354,41.8983726519253,
-1.77399239172543));
#147336=CARTESIAN_POINT('Ctrl Pts',(-17.1050606674842,41.6147081625902,
-11.1603004632384));
#147337=CARTESIAN_POINT('Ctrl Pts',(-9.81977213079062,41.331043673255,-17.9083076299081));
#147338=CARTESIAN_POINT('Ctrl Pts',(-0.213084292764702,41.0473791839199,
-20.4227814450494));
#147339=CARTESIAN_POINT('Ctrl Pts',(9.44397678424884,40.7637146945847,-18.1092989750195));
#147340=CARTESIAN_POINT('Ctrl Pts',(16.8684767776899,40.4800502052496,-11.5147686936652));
#147341=CARTESIAN_POINT('Ctrl Pts',(20.3052599804853,40.1963857159144,-2.19814103118507));
#147342=CARTESIAN_POINT('Ctrl Pts',(18.9418690342016,39.9127212265793,7.63812832827719));
#147343=CARTESIAN_POINT('Ctrl Pts',(13.1006102762966,39.6290567372441,15.6687401298467));
#147344=CARTESIAN_POINT('Ctrl Pts',(4.16236035226682,39.345392247909,19.9952535159209));
#147345=CARTESIAN_POINT('Ctrl Pts',(-5.75987375031193,39.0617277585738,
19.5948784443426));
#147346=CARTESIAN_POINT('Ctrl Pts',(-14.320470666033,38.7780632692387,14.5622637928079));
#147347=CARTESIAN_POINT('Ctrl Pts',(-19.4957007773038,38.4943987799036,
6.08712231436083));
#147348=CARTESIAN_POINT('Ctrl Pts',(-20.0621369613127,38.2107342905684,
-3.82701808376861));
#147349=CARTESIAN_POINT('Ctrl Pts',(-15.8858734059811,37.9270698012333,
-12.8364493921527));
#147350=CARTESIAN_POINT('Ctrl Pts',(-7.95418101433831,37.6434053118981,
-18.8113373065124));
#147351=CARTESIAN_POINT('Ctrl Pts',(1.85788395651131,37.359740822563,-20.3392151783517));
#147352=CARTESIAN_POINT('Ctrl Pts',(11.2307441820728,37.0760763332278,-17.0588918745468));
#147353=CARTESIAN_POINT('Ctrl Pts',(17.9486505703482,36.7924118438927,-9.74583755078384));
#147354=CARTESIAN_POINT('Ctrl Pts',(20.4234865151855,36.5087473545575,-0.128862099666414));
#147355=CARTESIAN_POINT('Ctrl Pts',(18.0701994950065,36.2250828652224,9.5185764203311));
#147356=CARTESIAN_POINT('Ctrl Pts',(11.4451078029419,35.9414183758872,16.91581846216));
#147357=CARTESIAN_POINT('Ctrl Pts',(2.11438659744718,35.6577538865521,20.3141521169065));
#147358=CARTESIAN_POINT('Ctrl Pts',(-7.7161767057437,35.3740893972169,18.9102095114761));
#147359=CARTESIAN_POINT('Ctrl Pts',(-15.7226317875749,35.0904249078818,
13.0358834329508));
#147360=CARTESIAN_POINT('Ctrl Pts',(-20.0122484096652,34.8067604185466,
4.07986762686163));
#147361=CARTESIAN_POINT('Ctrl Pts',(-19.5709590280071,34.5230959292115,
-5.84063099168422));
#147362=CARTESIAN_POINT('Ctrl Pts',(-14.5030845180251,34.2394314398763,
-14.3804014533863));
#147363=CARTESIAN_POINT('Ctrl Pts',(-6.00667341384557,33.9557669505412,
-19.5206372729111));
#147364=CARTESIAN_POINT('Ctrl Pts',(3.90971888766891,33.672102461206,-20.0461844991202));
#147365=CARTESIAN_POINT('Ctrl Pts',(12.9018507095002,33.3884379718709,-15.8328024900789));
#147366=CARTESIAN_POINT('Ctrl Pts',(18.8439799765745,33.1047734825357,-7.87653896414892));
#147367=CARTESIAN_POINT('Ctrl Pts',(20.3313789816317,32.8211089932007,1.94174516187317));
#147368=CARTESIAN_POINT('Ctrl Pts',(17.0124362121671,32.5374445038654,11.300994447569));
#147369=CARTESIAN_POINT('Ctrl Pts',(9.67173078559361,32.2537800145304,17.9886931745006));
#147370=CARTESIAN_POINT('Ctrl Pts',(0.0446505509054691,31.9701155251951,
20.4238344995783));
#147371=CARTESIAN_POINT('Ctrl Pts',(-9.59303974232004,31.6864510358601,
18.0308121466739));
#147372=CARTESIAN_POINT('Ctrl Pts',(-16.9628215725985,31.4027865465248,
11.3752135681193));
#147373=CARTESIAN_POINT('Ctrl Pts',(-20.322800167086,31.1191220571898,2.03067331054418));
#147374=CARTESIAN_POINT('Ctrl Pts',(-18.8780262724377,30.8354575678546,
-7.79424773882668));
#147375=CARTESIAN_POINT('Ctrl Pts',(-12.9713405484581,30.5517930785194,
-15.7759452787685));
#147376=CARTESIAN_POINT('Ctrl Pts',(-3.99645940922183,30.2681285891843,
-20.0295729065324));
#147377=CARTESIAN_POINT('Ctrl Pts',(2.61385460622837,30.0790189296275,-19.7061587075517));
#147378=CARTESIAN_POINT('Ctrl Pts',(5.68753054648386,29.9844640998491,-18.7750492568638));
#147379=CARTESIAN_POINT('Ctrl Pts',(2.3531054946966,53.8076420723014,19.4811662638601));
#147380=CARTESIAN_POINT('Ctrl Pts',(-0.83617071244833,53.713087242523,19.8663949131869));
#147381=CARTESIAN_POINT('Ctrl Pts',(-7.40443785082346,53.5239775829663,
19.0407256093285));
#147382=CARTESIAN_POINT('Ctrl Pts',(-15.5098945107332,53.2403130936311,
13.2965697206621));
#147383=CARTESIAN_POINT('Ctrl Pts',(-19.9473021734326,52.956648604296,4.41075449877604));
#147384=CARTESIAN_POINT('Ctrl Pts',(-19.669894528314,52.6729841149608,-5.51856432067145));
#147385=CARTESIAN_POINT('Ctrl Pts',(-14.7421444939989,52.3893196256257,
-14.1428932135538));
#147386=CARTESIAN_POINT('Ctrl Pts',(-6.3295289214286,52.1056551362905,-19.424034564584));
#147387=CARTESIAN_POINT('Ctrl Pts',(3.57948360566135,51.8219906469554,-20.113223571091));
#147388=CARTESIAN_POINT('Ctrl Pts',(12.6422576295486,51.5383261576202,-16.0476863277298));
#147389=CARTESIAN_POINT('Ctrl Pts',(18.7164187430947,51.2546616682851,-8.18844228314949));
#147390=CARTESIAN_POINT('Ctrl Pts',(20.3659968370911,50.9709971789499,1.60654112036962));
#147391=CARTESIAN_POINT('Ctrl Pts',(17.2010484704808,50.6873326896148,11.0217437387303));
#147392=CARTESIAN_POINT('Ctrl Pts',(9.96976022042066,50.4036682002796,17.831397130244));
#147393=CARTESIAN_POINT('Ctrl Pts',(0.38161689691564,50.1200037109445,20.4257004621254));
#147394=CARTESIAN_POINT('Ctrl Pts',(-9.29674161078674,49.8363392216093,
18.1913566435161));
#147395=CARTESIAN_POINT('Ctrl Pts',(-16.7773451313725,49.5526747322742,
11.6565669433827));
#147396=CARTESIAN_POINT('Ctrl Pts',(-20.2917756193281,49.269010242939,2.36615847744129));
#147397=CARTESIAN_POINT('Ctrl Pts',(-19.0092195734451,48.9853457536039,
-7.48361099588671));
#147398=CARTESIAN_POINT('Ctrl Pts',(-13.2328740606314,48.7016812642687,
-15.5642509414388));
#147399=CARTESIAN_POINT('Ctrl Pts',(-4.32827012952978,48.4180167749336,
-19.965493744835));
#147400=CARTESIAN_POINT('Ctrl Pts',(5.59953912679806,48.1343522855985,-19.6468833290901));
#147401=CARTESIAN_POINT('Ctrl Pts',(14.2036143917079,47.8506877962633,-14.6837393447495));
#147402=CARTESIAN_POINT('Ctrl Pts',(19.4499477339046,47.5670233069282,-6.24935165233257));
#147403=CARTESIAN_POINT('Ctrl Pts',(20.0983031939136,47.283358817593,3.66238606230469));
#147404=CARTESIAN_POINT('Ctrl Pts',(15.9954091973776,46.9996943282579,12.7083337829279));
#147405=CARTESIAN_POINT('Ctrl Pts',(8.11119204619121,46.7160298389227,18.7500247073859));
#147406=CARTESIAN_POINT('Ctrl Pts',(-1.69051517503973,46.4323653495876,
20.3591999198705));
#147407=CARTESIAN_POINT('Ctrl Pts',(-11.0925837188238,46.1487008602524,
17.155449553313));
#147408=CARTESIAN_POINT('Ctrl Pts',(-17.8723596318423,45.8650363709173,
9.89614188082356));
#147409=CARTESIAN_POINT('Ctrl Pts',(-20.4271003189756,45.5813718815822,
0.297381057915561));
#147410=CARTESIAN_POINT('Ctrl Pts',(-18.1528637368801,45.297707392247,-9.37168080365289));
#147411=CARTESIAN_POINT('Ctrl Pts',(-11.5872806108155,45.0140429029118,
-16.8252723895153));
#147412=CARTESIAN_POINT('Ctrl Pts',(-2.28245824824014,44.7303784135767,
-20.3013607248448));
#147413=CARTESIAN_POINT('Ctrl Pts',(7.56193844581962,44.4467139242416,-18.9781966971797));
#147414=CARTESIAN_POINT('Ctrl Pts',(15.6186889103088,44.1630494349064,-13.1685769792415));
#147415=CARTESIAN_POINT('Ctrl Pts',(19.9831730939516,43.8793849455713,-4.24589873082056));
#147416=CARTESIAN_POINT('Ctrl Pts',(19.6236246380542,43.5957204562361,5.68051221281708));
#147417=CARTESIAN_POINT('Ctrl Pts',(14.6250409868751,43.3120559669009,14.2640470788426));
#147418=CARTESIAN_POINT('Ctrl Pts',(6.16908994705435,43.0283914775658,19.4755537061303));
#147419=CARTESIAN_POINT('Ctrl Pts',(-3.74523720396384,42.7447269882306,
20.083029184395));
#147420=CARTESIAN_POINT('Ctrl Pts',(-12.774188308287,42.4610624988955,15.9428659907695));
#147421=CARTESIAN_POINT('Ctrl Pts',(-18.7833145715672,42.1773980095604,
8.03380088381365));
#147422=CARTESIAN_POINT('Ctrl Pts',(-20.3520553816638,41.8937335202252,
-1.77445898146556));
#147423=CARTESIAN_POINT('Ctrl Pts',(-17.1095595852073,41.6100690308901,
-11.1632358093634));
#147424=CARTESIAN_POINT('Ctrl Pts',(-9.82235489549016,41.3264045415549,
-17.9130178150487));
#147425=CARTESIAN_POINT('Ctrl Pts',(-0.213140337506071,41.0427400522198,
-20.4281529789587));
#147426=CARTESIAN_POINT('Ctrl Pts',(9.44646070847201,40.7590755628846,-18.1140620242536));
#147427=CARTESIAN_POINT('Ctrl Pts',(16.8729134698836,40.4754110735495,-11.5177972708775));
#147428=CARTESIAN_POINT('Ctrl Pts',(20.3106006042792,40.1917465842143,-2.19871917912825));
#147429=CARTESIAN_POINT('Ctrl Pts',(18.9468510633194,39.9080820948792,7.64013728408127));
#147430=CARTESIAN_POINT('Ctrl Pts',(13.1040559564319,39.624417605544,15.6728612711884));
#147431=CARTESIAN_POINT('Ctrl Pts',(4.16345512282173,39.3407531162089,20.0005126028173));
#147432=CARTESIAN_POINT('Ctrl Pts',(-5.76138869367294,39.0570886268737,
19.6000322258829));
#147433=CARTESIAN_POINT('Ctrl Pts',(-14.3242371899018,38.7734241375386,
14.5660939123227));
#147434=CARTESIAN_POINT('Ctrl Pts',(-19.500828473455,38.4897596482035,6.08872332958053));
#147435=CARTESIAN_POINT('Ctrl Pts',(-20.0674136396766,38.2060951588683,
-3.82802465368487));
#147436=CARTESIAN_POINT('Ctrl Pts',(-15.8900516570147,37.9224306695332,
-12.8398255935468));
#147437=CARTESIAN_POINT('Ctrl Pts',(-7.95627309729745,37.638766180198,-18.8162850035974));
#147438=CARTESIAN_POINT('Ctrl Pts',(1.8583726111394,37.3551016908629,-20.344564732932));
#147439=CARTESIAN_POINT('Ctrl Pts',(11.2336980560769,37.0714372015277,-17.0633786491032));
#147440=CARTESIAN_POINT('Ctrl Pts',(17.9533713663584,36.7877727121926,-9.74840086944935));
#147441=CARTESIAN_POINT('Ctrl Pts',(20.4288582345403,36.5041082228574,-0.128895992558966));
#147442=CARTESIAN_POINT('Ctrl Pts',(18.0749522604215,36.2204437335223,9.52107996550914));
#147443=CARTESIAN_POINT('Ctrl Pts',(11.4481180581729,35.9367792441871,16.9202676060106));
#147444=CARTESIAN_POINT('Ctrl Pts',(2.11494271656859,35.653114754852,20.3194950794811));
#147445=CARTESIAN_POINT('Ctrl Pts',(-7.71820618957644,35.3694502655168,
18.9151832136093));
#147446=CARTESIAN_POINT('Ctrl Pts',(-15.7267671033322,35.0857857761817,
13.0393120888398));
#147447=CARTESIAN_POINT('Ctrl Pts',(-20.0175119664913,34.8021212868465,
4.08094070044942));
#147448=CARTESIAN_POINT('Ctrl Pts',(-19.5761065183645,34.5184567975114,
-5.84216717555893));
#147449=CARTESIAN_POINT('Ctrl Pts',(-14.5068990723497,34.2347923081762,
-14.3841837400463));
#147450=CARTESIAN_POINT('Ctrl Pts',(-6.00825326975288,33.9511278188411,
-19.5257715277998));
#147451=CARTESIAN_POINT('Ctrl Pts',(3.91074720947659,33.6674633295059,-20.0514569816771));
#147452=CARTESIAN_POINT('Ctrl Pts',(12.9052441121519,33.3837988401708,-15.8369667826554));
#147453=CARTESIAN_POINT('Ctrl Pts',(18.8489362599963,33.1001343508356,-7.87861062578073));
#147454=CARTESIAN_POINT('Ctrl Pts',(20.3367264736328,32.8164698615006,1.94225587307272));
#147455=CARTESIAN_POINT('Ctrl Pts',(17.0169107711485,32.5328053721653,11.3039667992308));
#147456=CARTESIAN_POINT('Ctrl Pts',(9.67427460687796,32.2491408828303,17.9934245010726));
#147457=CARTESIAN_POINT('Ctrl Pts',(0.0446623068153865,31.965476393495,
20.4292063130764));
#147458=CARTESIAN_POINT('Ctrl Pts',(-9.59556289662872,31.68181190416,18.0355545473434));
#147459=CARTESIAN_POINT('Ctrl Pts',(-16.9672830312041,31.3981474148247,
11.3782054503749));
#147460=CARTESIAN_POINT('Ctrl Pts',(-20.3281454995571,31.1144829254897,
2.03120739099156));
#147461=CARTESIAN_POINT('Ctrl Pts',(-18.8829913196902,30.8308184361545,
-7.79629771540332));
#147462=CARTESIAN_POINT('Ctrl Pts',(-12.9747526115673,30.5471539468193,
-15.7800946999417));
#147463=CARTESIAN_POINT('Ctrl Pts',(-3.99750972752267,30.2634894574842,
-20.034840842762));
#147464=CARTESIAN_POINT('Ctrl Pts',(2.61454075052372,30.0743797979274,-19.7113420388087));
#147465=CARTESIAN_POINT('Ctrl Pts',(5.68902642746934,29.979824968149,-18.779987294375));
#147466=CARTESIAN_POINT('',(-19.6084825562915,43.7858478075438,-1.15499201687284E-5));
#147467=CARTESIAN_POINT('',(-18.2167966360244,44.0046132580953,7.25609483344186));
#147468=CARTESIAN_POINT('Ctrl Pts',(-19.6082602904915,43.7861191838464,
-1.16687454611666E-5));
#147469=CARTESIAN_POINT('Ctrl Pts',(-19.608242834247,43.7881861006157,0.0686231764205053));
#147470=CARTESIAN_POINT('Ctrl Pts',(-19.6078478606838,43.7902384406071,
0.137256891811201));
#147471=CARTESIAN_POINT('Ctrl Pts',(-19.6070775431147,43.7922775743171,
0.205885690517059));
#147472=CARTESIAN_POINT('Ctrl Pts',(-19.6042425173634,43.7997822669408,
0.458462574944728));
#147473=CARTESIAN_POINT('Ctrl Pts',(-19.5963236525986,43.8071080363737,
0.710971599481392));
#147474=CARTESIAN_POINT('Ctrl Pts',(-19.583480001748,43.8143701022901,0.963234771354079));
#147475=CARTESIAN_POINT('Ctrl Pts',(-19.5783757964795,43.8172561255511,
1.06348687458306));
#147476=CARTESIAN_POINT('Ctrl Pts',(-19.572493830257,43.820132093274,1.16369959302479));
#147477=CARTESIAN_POINT('Ctrl Pts',(-19.565836699905,43.8229986083645,1.26386136524961));
#147478=CARTESIAN_POINT('Ctrl Pts',(-19.5651709868698,43.8232852598735,
1.27387754247207));
#147479=CARTESIAN_POINT('Ctrl Pts',(-19.5650187905946,43.8233493634656,
1.27611768676056));
#147480=CARTESIAN_POINT('Ctrl Pts',(-19.5647092004028,43.8234810948456,
1.2807175419456));
#147481=CARTESIAN_POINT('Ctrl Pts',(-19.5646381600791,43.8235113226762,
1.28177305083977));
#147482=CARTESIAN_POINT('Ctrl Pts',(-19.5645669275612,43.8235416003198,
1.28283019489001));
#147483=CARTESIAN_POINT('Ctrl Pts',(-19.5644955020905,43.8235719278043,
1.28388897401805));
#147484=CARTESIAN_POINT('Ctrl Pts',(-19.5642556589176,43.8236737659864,
1.28744430159082));
#147485=CARTESIAN_POINT('Ctrl Pts',(-19.5640136400519,43.8237761661537,
1.29101806602248));
#147486=CARTESIAN_POINT('Ctrl Pts',(-19.5637694165824,43.8238791293668,
1.29461026430003));
#147487=CARTESIAN_POINT('Ctrl Pts',(-19.5636800186077,43.8239168190398,
1.29592518809219));
#147488=CARTESIAN_POINT('Ctrl Pts',(-19.5635903248913,43.823954583852,1.29724258186025));
#147489=CARTESIAN_POINT('Ctrl Pts',(-19.5635003340338,43.823992423886,1.29856244550754));
#147490=CARTESIAN_POINT('Ctrl Pts',(-19.562314103233,43.8244912191542,1.31596046742482));
#147491=CARTESIAN_POINT('Ctrl Pts',(-19.5610762564668,43.8250030842694,
1.33378764982359));
#147492=CARTESIAN_POINT('Ctrl Pts',(-19.5597834987927,43.8255282089817,
1.35204375758551));
#147493=CARTESIAN_POINT('Ctrl Pts',(-19.5542201789341,43.8277880576744,
1.43060803059672));
#147494=CARTESIAN_POINT('Ctrl Pts',(-19.547641727059,43.8302910003971,1.51711605997034));
#147495=CARTESIAN_POINT('Ctrl Pts',(-19.5397320987124,43.8330353136552,
1.61153736951961));
#147496=CARTESIAN_POINT('Ctrl Pts',(-19.5318224703659,43.8357796269132,
1.70595867906888));
#147497=CARTESIAN_POINT('Ctrl Pts',(-19.5225808601274,43.8387645415053,
1.80829275745558));
#147498=CARTESIAN_POINT('Ctrl Pts',(-19.5116355511033,43.8419891893357,
1.91849569201613));
#147499=CARTESIAN_POINT('Ctrl Pts',(-19.5010678421245,43.84510259068,2.02489675739286));
#147500=CARTESIAN_POINT('Ctrl Pts',(-19.4889116194999,43.8484394694526,
2.13863330391573));
#147501=CARTESIAN_POINT('Ctrl Pts',(-19.4747829258753,43.8519990444607,
2.25964867558398));
#147502=CARTESIAN_POINT('Ctrl Pts',(-19.4607229167234,43.8555413151421,
2.38007574962076));
#147503=CARTESIAN_POINT('Ctrl Pts',(-19.4447094818882,43.8593041219134,
2.50771134661799));
#147504=CARTESIAN_POINT('Ctrl Pts',(-19.4263171948781,43.8632866973292,
2.64247864519301));
#147505=CARTESIAN_POINT('Ctrl Pts',(-19.4080928844425,43.8672328999232,
2.77601511536849));
#147506=CARTESIAN_POINT('Ctrl Pts',(-19.3875328550127,43.8713948748728,
2.91655391312777));
#147507=CARTESIAN_POINT('Ctrl Pts',(-19.3641785154108,43.875771881861,3.06399525132784));
#147508=CARTESIAN_POINT('Ctrl Pts',(-19.3611941014676,43.8763312126281,
3.08283654562359));
#147509=CARTESIAN_POINT('Ctrl Pts',(-19.3581639978255,43.876894054855,3.10179052011557));
#147510=CARTESIAN_POINT('Ctrl Pts',(-19.3550871958282,43.8774604070092,
3.12085693273011));
#147511=CARTESIAN_POINT('Ctrl Pts',(-19.331293149836,43.8818402173506,3.26830454198581));
#147512=CARTESIAN_POINT('Ctrl Pts',(-19.3047078464233,43.8864285031732,
3.42248023887058));
#147513=CARTESIAN_POINT('Ctrl Pts',(-19.2748464986031,43.8912293228885,
3.58325569230512));
#147514=CARTESIAN_POINT('Ctrl Pts',(-19.2455381923032,43.895941229918,3.74105353395353));
#147515=CARTESIAN_POINT('Ctrl Pts',(-19.2130738917143,43.9008578710293,
3.90520918963297));
#147516=CARTESIAN_POINT('Ctrl Pts',(-19.1769569593919,43.905983092843,4.07556907360308));
#147517=CARTESIAN_POINT('Ctrl Pts',(-19.1412856849831,43.9110450729716,
4.24382683467486));
#147518=CARTESIAN_POINT('Ctrl Pts',(-19.1020512374836,43.9163105174929,
4.41813694137385));
#147519=CARTESIAN_POINT('Ctrl Pts',(-19.0587395843758,43.9217831484594,
4.59831565473201));
#147520=CARTESIAN_POINT('Ctrl Pts',(-19.0162707522577,43.9271492850319,
4.77498818925276));
#147521=CARTESIAN_POINT('Ctrl Pts',(-18.9698816919953,43.9327146222496,
4.95730338150152));
#147522=CARTESIAN_POINT('Ctrl Pts',(-18.9190555691689,43.9384826947508,
5.14504970678615));
#147523=CARTESIAN_POINT('Ctrl Pts',(-18.9003292728693,43.9406078742595,
5.214222665905));
#147524=CARTESIAN_POINT('Ctrl Pts',(-18.8810003511279,43.9427605747637,
5.28413248698208));
#147525=CARTESIAN_POINT('Ctrl Pts',(-18.8610418845483,43.9449409743109,
5.35476714440427));
#147526=CARTESIAN_POINT('Ctrl Pts',(-18.8079452918435,43.9507416096566,
5.54268036013269));
#147527=CARTESIAN_POINT('Ctrl Pts',(-18.7503978268245,43.9567405080831,
5.73572626747235));
#147528=CARTESIAN_POINT('Ctrl Pts',(-18.6878792134196,43.962945479378,5.93364734413434));
#147529=CARTESIAN_POINT('Ctrl Pts',(-18.6790733977658,43.9638194564287,
5.96152474608195));
#147530=CARTESIAN_POINT('Ctrl Pts',(-18.6701689143853,43.9646975218288,
5.98949879510419));
#147531=CARTESIAN_POINT('Ctrl Pts',(-18.66116426542,43.9655796974684,6.01756869992575));
#147532=CARTESIAN_POINT('Ctrl Pts',(-18.6246968062107,43.9691523746795,
6.13124754660129));
#147533=CARTESIAN_POINT('Ctrl Pts',(-18.5865867994306,43.9727925133224,
6.2464989058181));
#147534=CARTESIAN_POINT('Ctrl Pts',(-18.5467334471046,43.9765018712424,
6.36326675307982));
#147535=CARTESIAN_POINT('Ctrl Pts',(-18.5417517780639,43.9769655409824,
6.37786273398759));
#147536=CARTESIAN_POINT('Ctrl Pts',(-18.5367428669234,43.9774302951471,
6.39248240894406));
#147537=CARTESIAN_POINT('Ctrl Pts',(-18.5317065127602,43.9778961334026,
6.40712565349757));
#147538=CARTESIAN_POINT('Ctrl Pts',(-18.5291883356786,43.9781290525303,
6.41444727577453));
#147539=CARTESIAN_POINT('Ctrl Pts',(-18.5266632978351,43.9783622426884,
6.42177479044768));
#147540=CARTESIAN_POINT('Ctrl Pts',(-18.524131374343,43.9785957046939,6.42910818375807));
#147541=CARTESIAN_POINT('Ctrl Pts',(-18.522865412597,43.9787124356967,6.43277488041306));
#147542=CARTESIAN_POINT('Ctrl Pts',(-18.5213303656167,43.978853835426,6.43721531162705));
#147543=CARTESIAN_POINT('Ctrl Pts',(-18.5209878268762,43.9788853751415,
6.43820584630403));
#147544=CARTESIAN_POINT('Ctrl Pts',(-18.5206452881358,43.978916914857,6.43919638098101));
#147545=CARTESIAN_POINT('Ctrl Pts',(-18.520301297753,43.9789485724908,6.44019082876658));
#147546=CARTESIAN_POINT('Ctrl Pts',(-18.5199558538386,43.9789803480632,
6.44118918898306));
#147547=CARTESIAN_POINT('Ctrl Pts',(-18.5176629568956,43.9791912596172,
6.44781584237753));
#147548=CARTESIAN_POINT('Ctrl Pts',(-18.5153060205499,43.9794073636611,
6.45461486497474));
#147549=CARTESIAN_POINT('Ctrl Pts',(-18.512884486572,43.9796286769879,6.46158605661606));
#147550=CARTESIAN_POINT('Ctrl Pts',(-18.5123874273565,43.9796741051461,
6.4630170070301));
#147551=CARTESIAN_POINT('Ctrl Pts',(-18.5118876462707,43.9797197527934,
6.46445521161614));
#147552=CARTESIAN_POINT('Ctrl Pts',(-18.5113851383343,43.9797656200752,
6.46590066858211));
#147553=CARTESIAN_POINT('Ctrl Pts',(-18.5085257012906,43.9800266201412,
6.47412579876329));
#147554=CARTESIAN_POINT('Ctrl Pts',(-18.5055779591842,43.980294718109,6.48258575640694));
#147555=CARTESIAN_POINT('Ctrl Pts',(-18.5025409431506,43.9805699220674,
6.49128019061507));
#147556=CARTESIAN_POINT('Ctrl Pts',(-18.4993103067996,43.9808626712337,
6.50052892519319));
#147557=CARTESIAN_POINT('Ctrl Pts',(-18.4959786512589,43.9811634613716,
6.51004298705785));
#147558=CARTESIAN_POINT('Ctrl Pts',(-18.4925447428665,43.9814723021994,
6.51982192599668));
#147559=CARTESIAN_POINT('Ctrl Pts',(-18.4749690554341,43.9830530344831,
6.56987322456723));
#147560=CARTESIAN_POINT('Ctrl Pts',(-18.454717846908,43.984844160247,6.62686519662807));
#147561=CARTESIAN_POINT('Ctrl Pts',(-18.431598496949,43.9868479708669,6.69072505662908));
#147562=CARTESIAN_POINT('Ctrl Pts',(-18.4081048790686,43.9888842202031,
6.75561871287025));
#147563=CARTESIAN_POINT('Ctrl Pts',(-18.3816496095931,43.9911400961477,
6.82760466307192));
#147564=CARTESIAN_POINT('Ctrl Pts',(-18.3519805639556,43.9936180129884,
6.90658286387057));
#147565=CARTESIAN_POINT('Ctrl Pts',(-18.3226833408851,43.9960648757328,
6.98457128300494));
#147566=CARTESIAN_POINT('Ctrl Pts',(-18.2902522396194,43.9987282359194,
7.0693779510511));
#147567=CARTESIAN_POINT('Ctrl Pts',(-18.2543967879641,44.0016104671368,
7.16088078362306));
#147568=CARTESIAN_POINT('Ctrl Pts',(-18.2539417323416,44.0016470466654,
7.16204208201728));
#147569=CARTESIAN_POINT('Ctrl Pts',(-18.2534861245215,44.0016836614478,
7.16320445860189));
#147570=CARTESIAN_POINT('Ctrl Pts',(-18.2530299638612,44.001720311489,7.16436791309812));
#147571=CARTESIAN_POINT('Ctrl Pts',(-18.2413199568998,44.0026611471944,
7.19423471538161));
#147572=CARTESIAN_POINT('Ctrl Pts',(-18.2292458859452,44.0036254370522,
7.22481201035509));
#147573=CARTESIAN_POINT('Ctrl Pts',(-18.2167966363481,44.0046132580696,
7.25609483262837));
#147574=CARTESIAN_POINT('Ctrl Pts',(-19.6082513804174,43.7861111988177,
-1.08389285488825E-5));
#147575=CARTESIAN_POINT('Ctrl Pts',(-19.6081028925902,43.7859780362351,
-1.88158475214497E-9));
#147576=CARTESIAN_POINT('Ctrl Pts',(-19.6079545682377,43.785844691798,-1.68278539892256E-9));
#147577=CARTESIAN_POINT('Ctrl Pts',(-19.6078062438932,43.785711347357,-1.68277283772782E-9));
#147578=CARTESIAN_POINT('Ctrl Pts',(-19.3888405562654,43.5888599315128,
-1.66327893267972E-9));
#147579=CARTESIAN_POINT('Ctrl Pts',(-19.2449394305094,43.3105812120447,
-1.65147872691988E-9));
#147580=CARTESIAN_POINT('Ctrl Pts',(-19.2094186625399,43.0186142227944,
-1.64843123005853E-9));
#147581=CARTESIAN_POINT('Ctrl Pts',(-19.1857381505603,42.8239695632942,
-1.64653939094261E-9));
#147582=CARTESIAN_POINT('Ctrl Pts',(-19.2102266864851,42.6232412283349,
-1.64864603450591E-9));
#147583=CARTESIAN_POINT('Ctrl Pts',(-19.2792522243404,42.4395309682191,
-1.65457023039092E-9));
#147584=CARTESIAN_POINT('Ctrl Pts',(-19.311344621544,42.3541176151154,-1.65732255780521E-9));
#147585=CARTESIAN_POINT('Ctrl Pts',(-19.3530763102762,42.2723635089574,
2.33087651454314E-7));
#147586=CARTESIAN_POINT('Ctrl Pts',(-19.4031971826769,42.1961723021564,
-1.15311325336776E-7));
#147587=CARTESIAN_POINT('Ctrl Pts',(-19.4518911934129,42.1221501380509,
-4.53791968870266E-7));
#147588=CARTESIAN_POINT('Ctrl Pts',(-19.5085024121995,42.0533799228545,
-1.34169351503888E-6));
#147589=CARTESIAN_POINT('Ctrl Pts',(-19.5718503151549,41.9915736939747,
-3.55933504802208E-6));
#147590=CARTESIAN_POINT('Ctrl Pts',(-19.5833228892403,41.9803803236076,
-3.96095939424077E-6));
#147591=CARTESIAN_POINT('Ctrl Pts',(-19.5950163505841,41.9694152433607,
-4.40630047296259E-6));
#147592=CARTESIAN_POINT('Ctrl Pts',(-19.6069236054543,41.9586884513666,
-4.90013686072336E-6));
#147593=CARTESIAN_POINT('',(19.6060249402455,45.6003474749988,7.73185368839758E-6));
#147594=CARTESIAN_POINT('Ctrl Pts',(19.606466138262,43.7718238123078,-1.14411472821163E-6));
#147595=CARTESIAN_POINT('Ctrl Pts',(19.6062225658211,43.772042789732,3.95050422945012E-9));
#147596=CARTESIAN_POINT('Ctrl Pts',(19.6060375278269,43.7722091692748,4.07722245640916E-9));
#147597=CARTESIAN_POINT('Ctrl Pts',(19.459901092207,43.9036098260495,4.04683059516502E-9));
#147598=CARTESIAN_POINT('Ctrl Pts',(19.2327986437516,44.2369941965941,3.99960034767424E-9));
#147599=CARTESIAN_POINT('Ctrl Pts',(19.1470973082876,44.9395433689518,3.98178277068867E-9));
#147600=CARTESIAN_POINT('Ctrl Pts',(19.3869086203039,45.40334123473,4.03165460937136E-9));
#147601=CARTESIAN_POINT('Ctrl Pts',(19.6059084104895,45.6002429285789,4.07719186551674E-9));
#147602=CARTESIAN_POINT('Ctrl Pts',(19.6059643311521,45.6002932065797,4.16866511421143E-9));
#147603=CARTESIAN_POINT('Ctrl Pts',(19.6060204298358,45.6003432865714,1.23058173775675E-5));
#147604=CARTESIAN_POINT('Ctrl Pts',(-18.2167966360245,44.0046132580953,
7.25609483344159));
#147605=CARTESIAN_POINT('Ctrl Pts',(-18.1794034157121,44.0075803292139,
7.35005756235766));
#147606=CARTESIAN_POINT('Ctrl Pts',(-18.1386285006678,44.0107596960681,
7.45038769573096));
#147607=CARTESIAN_POINT('Ctrl Pts',(-18.0941423405128,44.0141534519818,
7.55693165525566));
#147608=CARTESIAN_POINT('Ctrl Pts',(-18.0732469602839,44.0157475167421,
7.60697590581828));
#147609=CARTESIAN_POINT('Ctrl Pts',(-18.0515321865449,44.017388880791,7.65839064818209));
#147610=CARTESIAN_POINT('Ctrl Pts',(-18.0289606606892,44.0190777617148,
7.71115760658267));
#147611=CARTESIAN_POINT('Ctrl Pts',(-17.9795797072516,44.0227726182695,
7.82659874833266));
#147612=CARTESIAN_POINT('Ctrl Pts',(-17.9261004453669,44.0266949072387,
7.94851429496657));
#147613=CARTESIAN_POINT('Ctrl Pts',(-17.8681123920583,44.0308467927612,
8.07669120051813));
#147614=CARTESIAN_POINT('Ctrl Pts',(-17.8535622443502,44.0318885685094,
8.10885287524487));
#147615=CARTESIAN_POINT('Ctrl Pts',(-17.8387280449797,44.0329447991853,
8.14140857908519));
#147616=CARTESIAN_POINT('Ctrl Pts',(-17.8236029491214,44.0340155184975,
8.1743545763283));
#147617=CARTESIAN_POINT('Ctrl Pts',(-17.7638892841773,44.038242703228,8.30442490838134));
#147618=CARTESIAN_POINT('Ctrl Pts',(-17.6996418550125,44.0426932632043,
8.44057994987538));
#147619=CARTESIAN_POINT('Ctrl Pts',(-17.6304090370474,44.0473589938976,
8.58255975234604));
#147620=CARTESIAN_POINT('Ctrl Pts',(-17.6100017183173,44.0487342817476,
8.62441023839333));
#147621=CARTESIAN_POINT('Ctrl Pts',(-17.5891610356813,44.0501282645188,
8.66676653716388));
#147622=CARTESIAN_POINT('Ctrl Pts',(-17.5678749217548,44.0515407301522,
8.70962128108535));
#147623=CARTESIAN_POINT('Ctrl Pts',(-17.5620308885633,44.0519285179876,
8.72138691133389));
#147624=CARTESIAN_POINT('Ctrl Pts',(-17.5561532793265,44.0523176989867,
8.73319011038078));
#147625=CARTESIAN_POINT('Ctrl Pts',(-17.550241841497,44.052708268761,8.74503072127862));
#147626=CARTESIAN_POINT('Ctrl Pts',(-17.5399339061755,44.0533893159255,
8.76567751734111));
#147627=CARTESIAN_POINT('Ctrl Pts',(-17.5295231128164,44.0540745858399,
8.78643806836749));
#147628=CARTESIAN_POINT('Ctrl Pts',(-17.5190081138188,44.0547640552737,
8.80731152795593));
#147629=CARTESIAN_POINT('Ctrl Pts',(-17.511944127902,44.0552272414682,8.82133433714494));
#147630=CARTESIAN_POINT('Ctrl Pts',(-17.5048331020782,44.0556923141748,
8.83540810128254));
#147631=CARTESIAN_POINT('Ctrl Pts',(-17.497674620811,44.0561592626857,8.84953255823622));
#147632=CARTESIAN_POINT('Ctrl Pts',(-17.4940953801774,44.0563927369411,
8.85659478671313));
#147633=CARTESIAN_POINT('Ctrl Pts',(-17.4896356964193,44.0566831665818,
8.8653775993205));
#147634=CARTESIAN_POINT('Ctrl Pts',(-17.4873876093757,44.0568294478731,
8.86980045319811));
#147635=CARTESIAN_POINT('Ctrl Pts',(-17.4851395223321,44.0569757291645,
8.87422330707559));
#147636=CARTESIAN_POINT('Ctrl Pts',(-17.4828896010881,44.0571220290693,
8.87864560748755));
#147637=CARTESIAN_POINT('Ctrl Pts',(-17.4806378455147,44.0572683472938,
8.88306735284761));
#147638=CARTESIAN_POINT('Ctrl Pts',(-17.4716308232209,44.0578536201919,
8.90075433428839));
#147639=CARTESIAN_POINT('Ctrl Pts',(-17.462594451667,44.0584391862029,8.91843243488507));
#147640=CARTESIAN_POINT('Ctrl Pts',(-17.4535287226043,44.0590250264849,
8.93610155299956));
#147641=CARTESIAN_POINT('Ctrl Pts',(-17.4353972644793,44.060196707049,8.97143978922779));
#147642=CARTESIAN_POINT('Ctrl Pts',(-17.4171483764366,44.0613694846767,
9.00674209536601));
#147643=CARTESIAN_POINT('Ctrl Pts',(-17.3987819916915,44.0625432084723,
9.04200765836731));
#147644=CARTESIAN_POINT('Ctrl Pts',(-17.3620492222011,44.0648906560634,
9.11253878437064));
#147645=CARTESIAN_POINT('Ctrl Pts',(-17.3248464679057,44.0672418879324,
9.18292293533437));
#147646=CARTESIAN_POINT('Ctrl Pts',(-17.2871731914032,44.0695956874902,
9.25315357088441));
#147647=CARTESIAN_POINT('Ctrl Pts',(-17.2432065530333,44.0723426918275,
9.3351163105868));
#147648=CARTESIAN_POINT('Ctrl Pts',(-17.198598655789,44.0750928365029,9.41686986837793));
#147649=CARTESIAN_POINT('Ctrl Pts',(-17.1533488723679,44.0778443865111,
9.49840382919709));
#147650=CARTESIAN_POINT('Ctrl Pts',(-16.997223560976,44.0873380585101,9.77972042475847));
#147651=CARTESIAN_POINT('Ctrl Pts',(-16.8334559934226,44.0968482258752,
10.0584243715813));
#147652=CARTESIAN_POINT('Ctrl Pts',(-16.6621197903538,44.1064007326617,
10.3341264545345));
#147653=CARTESIAN_POINT('Ctrl Pts',(-16.5427120804685,44.1130580703324,
10.5262688841345));
#147654=CARTESIAN_POINT('Ctrl Pts',(-16.4196260041164,44.1197335782335,
10.7169517915117));
#147655=CARTESIAN_POINT('Ctrl Pts',(-16.2928837422853,44.1264317104426,
10.9060361617386));
#147656=CARTESIAN_POINT('Ctrl Pts',(-16.2107191837858,44.1307739800833,
11.0286159040787));
#147657=CARTESIAN_POINT('Ctrl Pts',(-16.1267317788136,44.1351403376999,
11.150942364807));
#147658=CARTESIAN_POINT('Ctrl Pts',(-16.0412415241942,44.139509338231,11.272483475373));
#147659=CARTESIAN_POINT('Ctrl Pts',(-16.0321371968073,44.1399746171258,
11.2854270566793));
#147660=CARTESIAN_POINT('Ctrl Pts',(-16.0230158662864,44.1404399260016,
11.2983617572846));
#147661=CARTESIAN_POINT('Ctrl Pts',(-16.0138779484174,44.1409052389617,
11.3112869535393));
#147662=CARTESIAN_POINT('Ctrl Pts',(-15.9833439406,44.142460064663,11.3544760092017));
#147663=CARTESIAN_POINT('Ctrl Pts',(-15.9526246753629,44.1440149346882,
11.3975589081567));
#147664=CARTESIAN_POINT('Ctrl Pts',(-15.921736115574,44.1455688834018,11.4405126917271));
#147665=CARTESIAN_POINT('Ctrl Pts',(-15.8658903252088,44.1483783861656,
11.5181721232141));
#147666=CARTESIAN_POINT('Ctrl Pts',(-15.8094907338152,44.1511848772767,
11.59540919479));
#147667=CARTESIAN_POINT('Ctrl Pts',(-15.7526373380013,44.1539826495314,
11.672092281944));
#147668=CARTESIAN_POINT('Ctrl Pts',(-15.7444200422313,44.1543870250623,
11.6831756587359));
#147669=CARTESIAN_POINT('Ctrl Pts',(-15.7361932786058,44.1547912184764,
11.6942474717375));
#147670=CARTESIAN_POINT('Ctrl Pts',(-15.7279573613976,44.1551952125431,
11.7053073328172));
#147671=CARTESIAN_POINT('Ctrl Pts',(-15.5332215296941,44.1647475330187,
11.9668144839241));
#147672=CARTESIAN_POINT('Ctrl Pts',(-15.3326877189056,44.1742413641202,
12.2225888527109));
#147673=CARTESIAN_POINT('Ctrl Pts',(-15.1267514644436,44.1837000450533,
12.4724289430163));
#147674=CARTESIAN_POINT('Ctrl Pts',(-14.8691156143479,44.1955332956354,
12.7849905374863));
#147675=CARTESIAN_POINT('Ctrl Pts',(-14.6030235364559,44.2073121522222,
13.0882656829104));
#147676=CARTESIAN_POINT('Ctrl Pts',(-14.3292315791539,44.2190787784735,
13.3818754678806));
#147677=CARTESIAN_POINT('Ctrl Pts',(-14.1653228813048,44.2261230043373,
13.5576483357342));
#147678=CARTESIAN_POINT('Ctrl Pts',(-13.9986539649536,44.2331628453739,
13.7299579813731));
#147679=CARTESIAN_POINT('Ctrl Pts',(-13.829381539478,44.240207338296,13.8987300854273));
#147680=CARTESIAN_POINT('Ctrl Pts',(-13.6033695812904,44.2496131209288,
14.12407401618));
#147681=CARTESIAN_POINT('Ctrl Pts',(-13.3727177531152,44.2590268388148,
14.3431090635616));
#147682=CARTESIAN_POINT('Ctrl Pts',(-13.1377946127598,44.2684674487577,
14.5556636643348));
#147683=CARTESIAN_POINT('Ctrl Pts',(-13.0203330425819,44.2731877537291,
14.6619409647217));
#147684=CARTESIAN_POINT('Ctrl Pts',(-12.9018037156067,44.2779147456666,
14.7665981532797));
#147685=CARTESIAN_POINT('Ctrl Pts',(-12.7822517467912,44.2826506114057,
14.8696150607565));
#147686=CARTESIAN_POINT('Ctrl Pts',(-12.718739763358,44.2851665400797,14.9243427928536));
#147687=CARTESIAN_POINT('Ctrl Pts',(-12.6549391681643,44.2876849708227,
14.9786075948568));
#147688=CARTESIAN_POINT('Ctrl Pts',(-12.5908567114233,44.2902062153829,
15.0324064938201));
#147689=CARTESIAN_POINT('Ctrl Pts',(-12.5870871551444,44.2903545238865,
15.0355711349357));
#147690=CARTESIAN_POINT('Ctrl Pts',(-12.5855002586726,44.290416944778,15.0369018429271));
#147691=CARTESIAN_POINT('Ctrl Pts',(-12.5842011578536,44.2904679748357,
15.0379913878316));
#147692=CARTESIAN_POINT('Ctrl Pts',(-12.5816029562156,44.2905700349511,
15.0401704776404));
#147693=CARTESIAN_POINT('Ctrl Pts',(-12.5788862186644,44.290676518115,15.0424475211608));
#147694=CARTESIAN_POINT('Ctrl Pts',(-12.5760507850109,44.2907874268082,
15.0448223244922));
#147695=CARTESIAN_POINT('Ctrl Pts',(-12.5731103967268,44.2909024408279,
15.0472850320518));
#147696=CARTESIAN_POINT('Ctrl Pts',(-12.5700423608613,44.2910222115493,
15.0498528685582));
#147697=CARTESIAN_POINT('Ctrl Pts',(-12.5668464883813,44.2911467495873,
15.052525605085));
#147698=CARTESIAN_POINT('Ctrl Pts',(-12.5638787637399,44.2912623970691,
15.055007539549));
#147699=CARTESIAN_POINT('Ctrl Pts',(-12.5608008029021,44.2913821555023,
15.0575799311765));
#147700=CARTESIAN_POINT('Ctrl Pts',(-12.557612442083,44.2915060333895,15.0602425812752));
#147701=CARTESIAN_POINT('Ctrl Pts',(-12.5502148137598,44.2917934546128,
15.0664204566483));
#147702=CARTESIAN_POINT('Ctrl Pts',(-12.5422228511571,44.2921029955475,
15.0730842023208));
#147703=CARTESIAN_POINT('Ctrl Pts',(-12.5336342208751,44.2924346985371,
15.0802309698699));
#147704=CARTESIAN_POINT('Ctrl Pts',(-12.5268469881596,44.2926968294367,
15.085878759206));
#147705=CARTESIAN_POINT('Ctrl Pts',(-12.5196871252133,44.2929728007138,
15.0918281909531));
#147706=CARTESIAN_POINT('Ctrl Pts',(-12.5121533290289,44.2932626332569,
15.0980776676601));
#147707=CARTESIAN_POINT('Ctrl Pts',(-12.4822484407679,44.2944131036973,
15.1228845376679));
#147708=CARTESIAN_POINT('Ctrl Pts',(-12.4464539659051,44.295782543448,15.1524233969149));
#147709=CARTESIAN_POINT('Ctrl Pts',(-12.4046688572189,44.2973723310781,
15.1865670250959));
#147710=CARTESIAN_POINT('Ctrl Pts',(-12.3628837485329,44.2989621187083,
15.2207106532768));
#147711=CARTESIAN_POINT('Ctrl Pts',(-12.3151079182494,44.3007722542378,
15.2594591629938));
#147712=CARTESIAN_POINT('Ctrl Pts',(-12.2612085329086,44.302804124567,15.3026415523157));
#147713=CARTESIAN_POINT('Ctrl Pts',(-12.2232838186558,44.3042337902515,
15.3330255681154));
#147714=CARTESIAN_POINT('Ctrl Pts',(-12.1823267418439,44.3057732337635,
15.3656037654198));
#147715=CARTESIAN_POINT('Ctrl Pts',(-12.1382826168969,44.3074229322396,
15.4003038453264));
#147716=CARTESIAN_POINT('Ctrl Pts',(-12.1196985257541,44.3081190102494,
15.4149452861184));
#147717=CARTESIAN_POINT('Ctrl Pts',(-12.1005647470007,44.308834717558,15.4299643654954));
#147718=CARTESIAN_POINT('Ctrl Pts',(-12.080876816696,44.3095700900088,15.4453550705367));
#147719=CARTESIAN_POINT('Ctrl Pts',(-12.0455735176573,44.3108887188911,
15.4729528247993));
#147720=CARTESIAN_POINT('Ctrl Pts',(-12.0084885320379,44.3122705773262,
15.5017457006021));
#147721=CARTESIAN_POINT('Ctrl Pts',(-11.9695945107454,44.3137158693237,
15.5316962070864));
#147722=CARTESIAN_POINT('Ctrl Pts',(-11.8941358158126,44.3165198953489,
15.5898034959905));
#147723=CARTESIAN_POINT('Ctrl Pts',(-11.8118693932031,44.3195626890643,
15.6522713966974));
#147724=CARTESIAN_POINT('Ctrl Pts',(-11.7225750688269,44.3228457187098,
15.7187864526756));
#147725=CARTESIAN_POINT('Ctrl Pts',(-11.6732339738306,44.3246598124806,
15.7555404761663));
#147726=CARTESIAN_POINT('Ctrl Pts',(-11.6217464449433,44.326546697329,15.7935286246627));
#147727=CARTESIAN_POINT('Ctrl Pts',(-11.5680719477917,44.3285059239765,
15.83269022941));
#147728=CARTESIAN_POINT('Ctrl Pts',(-11.5546533235038,44.3289957306384,
15.8424806305968));
#147729=CARTESIAN_POINT('Ctrl Pts',(-11.5417022938297,44.3294679601123,
15.851902171505));
#147730=CARTESIAN_POINT('Ctrl Pts',(-11.5303300162566,44.3298823692013,
15.8601577183051));
#147731=CARTESIAN_POINT('Ctrl Pts',(-11.517267203846,44.3303583818695,15.8696404853675));
#147732=CARTESIAN_POINT('Ctrl Pts',(-11.5042922363001,44.3308308154081,
15.8790346723182));
#147733=CARTESIAN_POINT('Ctrl Pts',(-11.4914056715814,44.3312996481882,
15.8883409859561));
#147734=CARTESIAN_POINT('Ctrl Pts',(-11.4888222730543,44.331393636147,15.8902066435204));
#147735=CARTESIAN_POINT('Ctrl Pts',(-11.4862424274301,44.3314874794991,
15.8920687695682));
#147736=CARTESIAN_POINT('Ctrl Pts',(-11.4836661394376,44.3315811783346,
15.8939273699045));
#147737=CARTESIAN_POINT('Ctrl Pts',(-11.4655296419011,44.3322407974082,
15.9070115051092));
#147738=CARTESIAN_POINT('Ctrl Pts',(-11.4475694591494,44.3328932544549,
15.9199209144653));
#147739=CARTESIAN_POINT('Ctrl Pts',(-11.429787213117,44.3335385808491,15.9326576018121));
#147740=CARTESIAN_POINT('Ctrl Pts',(-11.3420317620905,44.3367232690307,
15.9955132017548));
#147741=CARTESIAN_POINT('Ctrl Pts',(-11.258610553655,44.3397329531111,16.0541633257742));
#147742=CARTESIAN_POINT('Ctrl Pts',(-11.1796949288993,44.3425657214037,
16.1088319277129));
#147743=CARTESIAN_POINT('Ctrl Pts',(-11.0921557313885,44.3457080428874,
16.1694744881382));
#147744=CARTESIAN_POINT('Ctrl Pts',(-11.0101607577529,44.3486323986395,
16.2252182796483));
#147745=CARTESIAN_POINT('Ctrl Pts',(-10.9339086655187,44.3513387902263,
16.2763366928031));
#147746=CARTESIAN_POINT('Ctrl Pts',(-10.8726799110305,44.3535119631999,
16.317383655282));
#147747=CARTESIAN_POINT('Ctrl Pts',(-10.8151532248754,44.3555445993431,
16.3554476247045));
#147748=CARTESIAN_POINT('Ctrl Pts',(-10.7614146251266,44.3574367073562,
16.3906526283573));
#147749=CARTESIAN_POINT('Ctrl Pts',(-10.6946944350228,44.3597858903814,
16.4343620764505));
#147750=CARTESIAN_POINT('Ctrl Pts',(-10.6338144722493,44.361918590532,16.473665752486));
#147751=CARTESIAN_POINT('Ctrl Pts',(-10.5789116301422,44.3638366789989,
16.5087676959402));
#147752=CARTESIAN_POINT('Ctrl Pts',(-10.5782926857362,44.363858302472,16.5091634159195));
#147753=CARTESIAN_POINT('Ctrl Pts',(-10.5776745006412,44.3638798986757,
16.5095586014887));
#147754=CARTESIAN_POINT('Ctrl Pts',(-10.5770570750318,44.3639014676141,
16.5099532529131));
#147755=CARTESIAN_POINT('Ctrl Pts',(-10.5333950853364,44.3654267408628,
16.5378614999327));
#147756=CARTESIAN_POINT('Ctrl Pts',(-10.4935320771771,44.3668156326006,
16.5630999212201));
#147757=CARTESIAN_POINT('Ctrl Pts',(-10.4575232575312,44.3680690960483,
16.5857538201925));
#147758=CARTESIAN_POINT('Ctrl Pts',(-10.4478406221595,44.3684061476272,
16.5918453679204));
#147759=CARTESIAN_POINT('Ctrl Pts',(-10.4337213685518,44.3688974898368,
16.6007119618255));
#147760=CARTESIAN_POINT('Ctrl Pts',(-10.4203239659692,44.3693632939595,
16.6090989049564));
#147761=CARTESIAN_POINT('Ctrl Pts',(-10.4195931932876,44.3693887016403,
16.6095563778795));
#147762=CARTESIAN_POINT('Ctrl Pts',(-10.4188645753859,44.3694140334751,
16.6100124350081));
#147763=CARTESIAN_POINT('Ctrl Pts',(-10.4181389519782,44.3694392603292,
16.6104665522231));
#147764=CARTESIAN_POINT('Ctrl Pts',(-10.4041103286616,44.3699269761748,
16.6192460916967));
#147765=CARTESIAN_POINT('Ctrl Pts',(-10.389999781001,44.3704171765152,16.6280522540179));
#147766=CARTESIAN_POINT('Ctrl Pts',(-10.3758070154986,44.3709098576352,
16.6368844753173));
#147767=CARTESIAN_POINT('Ctrl Pts',(-10.3474214844938,44.3718952198752,
16.6545489179162));
#147768=CARTESIAN_POINT('Ctrl Pts',(-10.3187070835231,44.3728905021874,
16.6723175987833));
#147769=CARTESIAN_POINT('Ctrl Pts',(-10.2896614523135,44.373895690667,16.6901859496531));
#147770=CARTESIAN_POINT('Ctrl Pts',(-10.2315701898943,44.3759060676261,
16.7259226513927));
#147771=CARTESIAN_POINT('Ctrl Pts',(-10.172154028959,44.3779560207912,16.7620580705477));
#147772=CARTESIAN_POINT('Ctrl Pts',(-10.1113940892342,44.3800453534053,
16.7985542004062));
#147773=CARTESIAN_POINT('Ctrl Pts',(-9.9723314367641,44.3848272563586,16.8820837207777));
#147774=CARTESIAN_POINT('Ctrl Pts',(-9.82622956496178,44.3898151198577,
16.967505736961));
#147775=CARTESIAN_POINT('Ctrl Pts',(-9.67286285362194,44.3950078158613,
17.0543303820664));
#147776=CARTESIAN_POINT('Ctrl Pts',(-9.55819060636864,44.3988903932135,
17.1192491449728));
#147777=CARTESIAN_POINT('Ctrl Pts',(-9.43945688948115,44.4028874831572,
17.1849510514833));
#147778=CARTESIAN_POINT('Ctrl Pts',(-9.31656938969343,44.4069986154762,
17.2512123438358));
#147779=CARTESIAN_POINT('Ctrl Pts',(-9.15702913173831,44.4123359452436,
17.3372369085198));
#147780=CARTESIAN_POINT('Ctrl Pts',(-8.99048701153458,44.4178653522436,
17.424205981082));
#147781=CARTESIAN_POINT('Ctrl Pts',(-8.81674949672559,44.4235885951874,
17.5115904674752));
#147782=CARTESIAN_POINT('Ctrl Pts',(-8.67768421884478,44.4281696689482,
17.5815359130292));
#147783=CARTESIAN_POINT('Ctrl Pts',(-8.53400899212996,44.4328749320304,
17.6517466240588));
#147784=CARTESIAN_POINT('Ctrl Pts',(-8.38563084563976,44.4377052928596,
17.7219279708132));
#147785=CARTESIAN_POINT('Ctrl Pts',(-8.30219323399518,44.4404215538489,
17.7613931083263));
#147786=CARTESIAN_POINT('Ctrl Pts',(-8.21726863097028,44.4431774710894,
17.8008486854951));
#147787=CARTESIAN_POINT('Ctrl Pts',(-8.1308416035899,44.4459734180303,17.8402395386315));
#147788=CARTESIAN_POINT('Ctrl Pts',(-8.12003822516745,44.4463229113979,
17.8451633952735));
#147789=CARTESIAN_POINT('Ctrl Pts',(-8.10508841898841,44.4468063304174,
17.851961085074));
#147790=CARTESIAN_POINT('Ctrl Pts',(-8.09142985491331,44.4472476443003,
17.8581501245601));
#147791=CARTESIAN_POINT('Ctrl Pts',(-8.07777129083796,44.4476889581832,
17.8643391640463));
#147792=CARTESIAN_POINT('Ctrl Pts',(-8.06413156798048,44.4481293684664,
17.870500900119));
#147793=CARTESIAN_POINT('Ctrl Pts',(-8.05051080364216,44.4485688780083,
17.8766354950504));
#147794=CARTESIAN_POINT('Ctrl Pts',(-8.02326927496615,44.4494478970923,
17.8889046849131));
#147795=CARTESIAN_POINT('Ctrl Pts',(-7.99610358048824,44.450323312846,17.9010653105169));
#147796=CARTESIAN_POINT('Ctrl Pts',(-7.96901461405563,44.4511951343101,
17.9131186624657));
#147797=CARTESIAN_POINT('Ctrl Pts',(-7.94834113210526,44.4518604821501,
17.9223174170426));
#147798=CARTESIAN_POINT('Ctrl Pts',(-7.92771233579089,44.4525237356916,
17.93145369226));
#147799=CARTESIAN_POINT('Ctrl Pts',(-7.90712865318288,44.4531849142595,
17.9405280629875));
#147800=CARTESIAN_POINT('Ctrl Pts',(-7.88161994200915,44.4540042920862,
17.9517736455385));
#147801=CARTESIAN_POINT('Ctrl Pts',(-7.85618051634736,44.4548204833582,
17.9629241562574));
#147802=CARTESIAN_POINT('Ctrl Pts',(-7.83081117760964,44.4556335241591,
17.9739806858777));
#147803=CARTESIAN_POINT('Ctrl Pts',(-7.82300386237702,44.4558837343003,
17.9773832898248));
#147804=CARTESIAN_POINT('Ctrl Pts',(-7.81520318481159,44.456133646067,17.9807769930205));
#147805=CARTESIAN_POINT('Ctrl Pts',(-7.80740916800038,44.4563832605107,
17.9841618271969));
#147806=CARTESIAN_POINT('Ctrl Pts',(-7.60906975992251,44.4627353613862,
18.0702979009638));
#147807=CARTESIAN_POINT('Ctrl Pts',(-7.41504384179036,44.4688934720587,
18.1506917260473));
#147808=CARTESIAN_POINT('Ctrl Pts',(-7.22566440666335,44.4748645977104,
18.2258539558461));
#147809=CARTESIAN_POINT('Ctrl Pts',(-7.21049551682374,44.4753428721712,
18.2318742905416));
#147810=CARTESIAN_POINT('Ctrl Pts',(-7.19535641104462,44.4758199469786,
18.2378610525494));
#147811=CARTESIAN_POINT('Ctrl Pts',(-7.18024724692422,44.476295825722,18.2438144997517));
#147812=CARTESIAN_POINT('Ctrl Pts',(-6.98691753781634,44.48238494477,18.3199919908847));
#147813=CARTESIAN_POINT('Ctrl Pts',(-6.79849509366286,44.4882806463542,
18.3907191490696));
#147814=CARTESIAN_POINT('Ctrl Pts',(-6.61528221022531,44.4939849676309,
18.4565195060793));
#147815=CARTESIAN_POINT('Ctrl Pts',(-6.42775979263212,44.4998234659749,
18.5238676193421));
#147816=CARTESIAN_POINT('Ctrl Pts',(-6.2456946954883,44.5054614750749,18.5860547049623));
#147817=CARTESIAN_POINT('Ctrl Pts',(-6.06936189544772,44.5109011469537,
18.6436184499023));
#147818=CARTESIAN_POINT('Ctrl Pts',(-5.89085950215816,44.516407748385,18.7018904573572));
#147819=CARTESIAN_POINT('Ctrl Pts',(-5.71823103370116,44.5217111017779,
18.7554248961267));
#147820=CARTESIAN_POINT('Ctrl Pts',(-5.55171592175992,44.5268134059131,
18.8047516696131));
#147821=CARTESIAN_POINT('Ctrl Pts',(-5.38282827115761,44.5319884086381,
18.8547812602537));
#147822=CARTESIAN_POINT('Ctrl Pts',(-5.2202291360029,44.5369565917201,18.9004826883819));
#147823=CARTESIAN_POINT('Ctrl Pts',(-5.06412596757659,44.5417202188522,
18.9423764814095));
#147824=CARTESIAN_POINT('Ctrl Pts',(-5.0485384025843,44.5421958872724,18.946559754742));
#147825=CARTESIAN_POINT('Ctrl Pts',(-5.03301557580278,44.5426695160701,
18.9507050344833));
#147826=CARTESIAN_POINT('Ctrl Pts',(-5.01755767273474,44.5431411074854,
18.9548128199548));
#147827=CARTESIAN_POINT('Ctrl Pts',(-4.86059410252708,44.5479297694339,
18.9965243425605));
#147828=CARTESIAN_POINT('Ctrl Pts',(-4.71032805786612,44.552506814363,19.034371248466));
#147829=CARTESIAN_POINT('Ctrl Pts',(-4.56692924328935,44.556869472473,19.0688503421021));
#147830=CARTESIAN_POINT('Ctrl Pts',(-4.42290584450918,44.561251132465,19.1034796119953));
#147831=CARTESIAN_POINT('Ctrl Pts',(-4.28580929819757,44.565416533736,19.1347118611022));
#147832=CARTESIAN_POINT('Ctrl Pts',(-4.15577849754465,44.5693628531054,
19.1630092420659));
#147833=CARTESIAN_POINT('Ctrl Pts',(-4.02531935371696,44.5733221723098,
19.1913998393286));
#147834=CARTESIAN_POINT('Ctrl Pts',(-3.90197227654288,44.5770609635032,
19.2168363745742));
#147835=CARTESIAN_POINT('Ctrl Pts',(-3.78584915856453,44.5805763631824,
19.2397414758851));
#147836=CARTESIAN_POINT('Ctrl Pts',(-3.71983096574159,44.5825749345083,
19.2527634599767));
#147837=CARTESIAN_POINT('Ctrl Pts',(-3.65614716594346,44.5845013024199,
19.2649664314357));
#147838=CARTESIAN_POINT('Ctrl Pts',(-3.59481480463019,44.5863549396376,
19.2764214126342));
#147839=CARTESIAN_POINT('Ctrl Pts',(-3.59481446270836,44.5863549499715,
19.2764214764946));
#147840=CARTESIAN_POINT('Ctrl Pts',(-3.59481412078659,44.5863549603053,
19.276421540355));
#147841=CARTESIAN_POINT('Ctrl Pts',(-3.59481377886491,44.5863549706391,
19.2764216042153));
#147842=CARTESIAN_POINT('Ctrl Pts',(-3.55506360261391,44.5875563332443,
19.2838457009691));
#147843=CARTESIAN_POINT('Ctrl Pts',(-3.51630109784076,44.5887271453224,
19.2909555159434));
#147844=CARTESIAN_POINT('Ctrl Pts',(-3.47853045437636,44.5898672606371,
19.2977695917032));
#147845=CARTESIAN_POINT('Ctrl Pts',(-3.37791588815043,44.5929043338059,
19.3159211298798));
#147846=CARTESIAN_POINT('Ctrl Pts',(-3.28433929232307,44.5957219399759,
19.3319760422778));
#147847=CARTESIAN_POINT('Ctrl Pts',(-3.19786444602348,44.5983154716449,
19.3462488669898));
#147848=CARTESIAN_POINT('Ctrl Pts',(-3.17624573444855,44.5989638545622,
19.3498170731679));
#147849=CARTESIAN_POINT('Ctrl Pts',(-3.15507079699742,44.599598243509,19.3532736684035));
#147850=CARTESIAN_POINT('Ctrl Pts',(-3.13434046657864,44.6002185856886,
19.3566231044762));
#147851=CARTESIAN_POINT('Ctrl Pts',(-3.12397530136932,44.6005287567784,
19.3582978225126));
#147852=CARTESIAN_POINT('Ctrl Pts',(-3.1137212877334,44.6008354177259,19.3599457493736));
#147853=CARTESIAN_POINT('Ctrl Pts',(-3.10357852329773,44.6011385608494,
19.3615674223042));
#147854=CARTESIAN_POINT('Ctrl Pts',(-3.09850714107976,44.6012901324111,
19.3623782587695));
#147855=CARTESIAN_POINT('Ctrl Pts',(-3.09346357115024,44.6014408246135,
19.3631825316659));
#147856=CARTESIAN_POINT('Ctrl Pts',(-3.08844782551212,44.6015906367865,
19.3639803073239));
#147857=CARTESIAN_POINT('Ctrl Pts',(-3.08593995269306,44.601665542873,19.3643791951529));
#147858=CARTESIAN_POINT('Ctrl Pts',(-3.08343903594604,44.6017402289582,
19.364776458667));
#147859=CARTESIAN_POINT('Ctrl Pts',(-3.08094507674892,44.6018146949576,
19.3651721060862));
#147860=CARTESIAN_POINT('Ctrl Pts',(-3.07845111755194,44.601889160957,19.3655677535053));
#147861=CARTESIAN_POINT('Ctrl Pts',(-3.07372615705771,44.6020302191575,
19.366316588656));
#147862=CARTESIAN_POINT('Ctrl Pts',(-3.06870385835469,44.6021801725017,
19.3671100475828));
#147863=CARTESIAN_POINT('Ctrl Pts',(-3.02697015902424,44.6034262369335,
19.3737034380277));
#147864=CARTESIAN_POINT('Ctrl Pts',(-2.98522786770318,44.6046732864272,
19.3801594670795));
#147865=CARTESIAN_POINT('Ctrl Pts',(-2.94347788987722,44.6059211424743,
19.3864782487178));
#147866=CARTESIAN_POINT('Ctrl Pts',(-2.92842548663259,44.6063710404956,
19.3887564020053));
#147867=CARTESIAN_POINT('Ctrl Pts',(-2.9133720842851,44.6068210435314,19.3910167151289));
#147868=CARTESIAN_POINT('Ctrl Pts',(-2.89831772531251,44.6072711431391,
19.3932591933288));
#147869=CARTESIAN_POINT('Ctrl Pts',(-2.87472891901127,44.6079764081379,
19.3967729519676));
#147870=CARTESIAN_POINT('Ctrl Pts',(-2.85113776399031,44.6086819102543,
19.4002429222391));
#147871=CARTESIAN_POINT('Ctrl Pts',(-2.827544423819,44.6093876170203,19.4036691242446));
#147872=CARTESIAN_POINT('Ctrl Pts',(-2.50588834166055,44.6190087589128,
19.4503797089163));
#147873=CARTESIAN_POINT('Ctrl Pts',(-2.18382715626025,44.6286676860489,
19.4889552148225));
#147874=CARTESIAN_POINT('Ctrl Pts',(-1.8617535462345,44.6382846119835,19.5194492203174));
#147875=CARTESIAN_POINT('Ctrl Pts',(-1.72880272627345,44.6422544441856,
19.5320370353641));
#147876=CARTESIAN_POINT('Ctrl Pts',(-1.59584912789363,44.6462161073411,
19.5432466139802));
#147877=CARTESIAN_POINT('Ctrl Pts',(-1.46291953267443,44.6501650155377,
19.5530826002706));
#147878=CARTESIAN_POINT('Ctrl Pts',(-1.15536458150412,44.6593014780806,
19.5758398070333));
#147879=CARTESIAN_POINT('Ctrl Pts',(-0.847938401352706,44.6683696409591,
19.5912443867042));
#147880=CARTESIAN_POINT('Ctrl Pts',(-0.540973831935732,44.6773985782228,
19.599445437038));
#147881=CARTESIAN_POINT('Ctrl Pts',(-0.337804745211646,44.683374515255,
19.6048734247358));
#147882=CARTESIAN_POINT('Ctrl Pts',(-0.134837176110443,44.6893298779535,
19.6071419404341));
#147883=CARTESIAN_POINT('Ctrl Pts',(0.0678358457905599,44.6952676976939,
19.606287021335));
#147884=CARTESIAN_POINT('Ctrl Pts',(0.502647256440152,44.7080065997602,
19.6044528917798));
#147885=CARTESIAN_POINT('Ctrl Pts',(0.936099538755353,44.7206774534783,
19.5882572510575));
#147886=CARTESIAN_POINT('Ctrl Pts',(1.36726865589352,44.7333389826771,19.5580795212972));
#147887=CARTESIAN_POINT('Ctrl Pts',(1.57196663973274,44.739350056746,19.5437526129143));
#147888=CARTESIAN_POINT('Ctrl Pts',(1.77615078132226,44.7453590271774,19.526274142677));
#147889=CARTESIAN_POINT('Ctrl Pts',(1.9797262321689,44.7513721749442,19.5056837707553));
#147890=CARTESIAN_POINT('Ctrl Pts',(2.01924998850115,44.7525396152526,19.5016861922691));
#147891=CARTESIAN_POINT('Ctrl Pts',(2.0587507635698,44.7537072118936,19.4975713183362));
#147892=CARTESIAN_POINT('Ctrl Pts',(2.09822785644354,44.7548750101518,19.4933394389501));
#147893=CARTESIAN_POINT('Ctrl Pts',(2.12723023805102,44.755732948978,19.4902304313728));
#147894=CARTESIAN_POINT('Ctrl Pts',(2.15539119119365,44.7565666285352,19.4871514589833));
#147895=CARTESIAN_POINT('Ctrl Pts',(2.18550302660469,44.7574583365438,19.4837889315332));
#147896=CARTESIAN_POINT('Ctrl Pts',(2.19637843628298,44.7577803922994,19.4825744966416));
#147897=CARTESIAN_POINT('Ctrl Pts',(2.20750826994349,44.7581100173832,19.4813226067726));
#147898=CARTESIAN_POINT('Ctrl Pts',(2.2190238804451,44.7584510884552,19.4800167946695));
#147899=CARTESIAN_POINT('Ctrl Pts',(2.2197731337773,44.7584732799523,19.4799318331237));
#147900=CARTESIAN_POINT('Ctrl Pts',(2.22052235845216,44.7584954705707,19.4798468312551));
#147901=CARTESIAN_POINT('Ctrl Pts',(2.22127155446524,44.7585176603107,19.4797617890727));
#147902=CARTESIAN_POINT('Ctrl Pts',(2.22253610583462,44.7585551138818,19.4796182482551));
#147903=CARTESIAN_POINT('Ctrl Pts',(2.22380057554841,44.7585925649504,19.4794745925861));
#147904=CARTESIAN_POINT('Ctrl Pts',(2.22506496358669,44.7586300135183,19.4793308221081));
#147905=CARTESIAN_POINT('Ctrl Pts',(2.30983369363201,44.7611406885966,19.4696919766972));
#147906=CARTESIAN_POINT('Ctrl Pts',(2.39423527915405,44.7636401228034,19.4595370952916));
#147907=CARTESIAN_POINT('Ctrl Pts',(2.47826368193513,44.7661287770024,19.4488789090744));
#147908=CARTESIAN_POINT('Ctrl Pts',(2.65031229250447,44.7712243099764,19.4270562149713));
#147909=CARTESIAN_POINT('Ctrl Pts',(2.82079643378261,44.7762746243342,19.4031235487283));
#147910=CARTESIAN_POINT('Ctrl Pts',(2.9896689500743,44.781283254589,19.3771883547264));
#147911=CARTESIAN_POINT('Ctrl Pts',(3.2858325063527,44.7900672401712,19.3317039890224));
#147912=CARTESIAN_POINT('Ctrl Pts',(3.57703682668285,44.7987233021035,19.2800615339339));
#147913=CARTESIAN_POINT('Ctrl Pts',(3.86306306319615,44.8072674666075,19.2228255290785));
#147914=CARTESIAN_POINT('Ctrl Pts',(3.90322125593826,44.8084670705639,19.2147895721579));
#147915=CARTESIAN_POINT('Ctrl Pts',(3.94327745682047,44.8096644686056,19.2066433282978));
#147916=CARTESIAN_POINT('Ctrl Pts',(3.98323113766314,44.8108597049261,19.1983883349798));
#147917=CARTESIAN_POINT('Ctrl Pts',(4.27449855510514,44.8195731297957,19.1382083832453));
#147918=CARTESIAN_POINT('Ctrl Pts',(4.56031422543714,44.8281727663172,19.072251193921));
#147919=CARTESIAN_POINT('Ctrl Pts',(4.8404950718673,44.8366695626627,19.0010978543018));
#147920=CARTESIAN_POINT('Ctrl Pts',(5.12545733478914,44.8453113607907,18.9287302498396));
#147921=CARTESIAN_POINT('Ctrl Pts',(5.40459091438939,44.8538467781899,18.8509876894187));
#147922=CARTESIAN_POINT('Ctrl Pts',(5.67775407483707,44.8622872278245,18.7684642809792));
#147923=CARTESIAN_POINT('Ctrl Pts',(5.73450157089377,44.8640406647871,18.7513206925563));
#147924=CARTESIAN_POINT('Ctrl Pts',(5.79099157194726,44.8657900029194,18.7339707180131));
#147925=CARTESIAN_POINT('Ctrl Pts',(5.84722306965925,44.867535344068,18.7164195892509));
#147926=CARTESIAN_POINT('Ctrl Pts',(5.87195042508901,44.8683028440046,18.7087016194874));
#147927=CARTESIAN_POINT('Ctrl Pts',(5.89662777740016,44.8690695930107,18.7009447831731));
#147928=CARTESIAN_POINT('Ctrl Pts',(5.92125503659814,44.8698355512833,18.693149469806));
#147929=CARTESIAN_POINT('Ctrl Pts',(5.92125538180588,44.86983556202,18.6931493605367));
#147930=CARTESIAN_POINT('Ctrl Pts',(5.92125572701351,44.8698355727567,18.6931492512675));
#147931=CARTESIAN_POINT('Ctrl Pts',(5.92125607222123,44.8698355834933,18.6931491419982));
#147932=CARTESIAN_POINT('Ctrl Pts',(6.19195231171027,44.8782547919879,18.6074651278137));
#147933=CARTESIAN_POINT('Ctrl Pts',(6.45659407425305,44.8865784569558,18.5171355629748));
#147934=CARTESIAN_POINT('Ctrl Pts',(6.71511668648972,44.8947527037103,18.4227822872117));
#147935=CARTESIAN_POINT('Ctrl Pts',(6.85613802346946,44.8992116684258,18.3713135782218));
#147936=CARTESIAN_POINT('Ctrl Pts',(6.99533946704859,44.9036262330246,18.318646828433));
#147937=CARTESIAN_POINT('Ctrl Pts',(7.13271630147576,44.9079886366668,18.2648783722938));
#147938=CARTESIAN_POINT('Ctrl Pts',(7.14236890607804,44.9082951552851,18.2611004016531));
#147939=CARTESIAN_POINT('Ctrl Pts',(7.15201250269183,44.9086014167306,18.2573169912921));
#147940=CARTESIAN_POINT('Ctrl Pts',(7.16164709096607,44.9089074184421,18.2535281737893));
#147941=CARTESIAN_POINT('Ctrl Pts',(7.1734474840226,44.9092822077292,18.2488876500347));
#147942=CARTESIAN_POINT('Ctrl Pts',(7.18523436346526,44.9096566073867,18.2442390149096));
#147943=CARTESIAN_POINT('Ctrl Pts',(7.19700772875391,44.9100306127069,18.2395823280969));
#147944=CARTESIAN_POINT('Ctrl Pts',(7.20982343284971,44.9104377300769,18.2345133678807));
#147945=CARTESIAN_POINT('Ctrl Pts',(7.22262312395352,44.9108443802814,18.2294348672824));
#147946=CARTESIAN_POINT('Ctrl Pts',(7.23540680155234,44.9112505572263,18.2243469029815));
#147947=CARTESIAN_POINT('Ctrl Pts',(7.25246486183358,44.9117925445189,18.217557714105));
#147948=CARTESIAN_POINT('Ctrl Pts',(7.26949440958899,44.9123336894069,18.2107516752467));
#147949=CARTESIAN_POINT('Ctrl Pts',(7.2864954396201,44.9128739782429,18.2039289708077));
#147950=CARTESIAN_POINT('Ctrl Pts',(7.29499595463586,44.9131441226609,18.2005176185882));
#147951=CARTESIAN_POINT('Ctrl Pts',(7.30363538653966,44.9134186737735,18.1970419339336));
#147952=CARTESIAN_POINT('Ctrl Pts',(7.30910728325267,44.9135926267212,18.1948380249031));
#147953=CARTESIAN_POINT('Ctrl Pts',(7.31457917996556,44.9137665796689,18.1926341158727));
#147954=CARTESIAN_POINT('Ctrl Pts',(7.32007206359998,44.913941272319,18.1904189199399));
#147955=CARTESIAN_POINT('Ctrl Pts',(7.32558590973927,44.914116706639,18.1881923799913));
#147956=CARTESIAN_POINT('Ctrl Pts',(7.36969667885363,44.9155201811994,18.1703800604022));
#147957=CARTESIAN_POINT('Ctrl Pts',(7.41514907775004,44.9169710393733,18.1518417928065));
#147958=CARTESIAN_POINT('Ctrl Pts',(7.46192879935626,44.9184688445434,18.132546120837));
#147959=CARTESIAN_POINT('Ctrl Pts',(7.56597341376178,44.9218001717944,18.0896298596702));
#147960=CARTESIAN_POINT('Ctrl Pts',(7.67658411447206,44.9253620879633,18.0429684557488));
#147961=CARTESIAN_POINT('Ctrl Pts',(7.79358238289935,44.9291490847943,17.9921848550972));
#147962=CARTESIAN_POINT('Ctrl Pts',(7.86175910000663,44.9313558269547,17.9625924583733));
#147963=CARTESIAN_POINT('Ctrl Pts',(7.93210427700428,44.9336391925567,17.9315997722093));
#147964=CARTESIAN_POINT('Ctrl Pts',(8.00457684231736,44.9359976662661,17.8991257535082));
#147965=CARTESIAN_POINT('Ctrl Pts',(8.05593355376654,44.9376689670299,17.8761134756783));
#147966=CARTESIAN_POINT('Ctrl Pts',(8.10835847815283,44.9393779635458,17.8523572071817));
#147967=CARTESIAN_POINT('Ctrl Pts',(8.16183591278475,44.9411245549758,17.827827243074));
#147968=CARTESIAN_POINT('Ctrl Pts',(8.28948452821996,44.9452936027115,17.769275145791));
#147969=CARTESIAN_POINT('Ctrl Pts',(8.42313221476007,44.9496759892538,17.7063162076805));
#147970=CARTESIAN_POINT('Ctrl Pts',(8.56253576930325,44.9542664865578,17.6385193749799));
#147971=CARTESIAN_POINT('Ctrl Pts',(8.64960011598905,44.9571334769302,17.5961769328105));
#147972=CARTESIAN_POINT('Ctrl Pts',(8.73890883582844,44.9600816432965,17.5519467621111));
#147973=CARTESIAN_POINT('Ctrl Pts',(8.83039430985002,44.9631097129511,17.5057177721009));
#147974=CARTESIAN_POINT('Ctrl Pts',(8.97363410209911,44.9678507942308,17.4333365444168));
#147975=CARTESIAN_POINT('Ctrl Pts',(9.12221310565505,44.9727881282753,17.356056579638));
#147976=CARTESIAN_POINT('Ctrl Pts',(9.27584337209071,44.9779231138594,17.2734345900404));
#147977=CARTESIAN_POINT('Ctrl Pts',(9.42762920462165,44.9829964505136,17.1918045325824));
#147978=CARTESIAN_POINT('Ctrl Pts',(9.58434597923255,44.9882627210354,17.1049597071651));
#147979=CARTESIAN_POINT('Ctrl Pts',(9.74567125012986,44.9937232854535,17.0124499592504));
#147980=CARTESIAN_POINT('Ctrl Pts',(9.90354032677554,44.9990668640376,16.9219221181826));
#147981=CARTESIAN_POINT('Ctrl Pts',(10.0658227087655,45.0045965000928,16.8259692225893));
#147982=CARTESIAN_POINT('Ctrl Pts',(10.2321703390695,45.0103134851116,16.7241513582129));
#147983=CARTESIAN_POINT('Ctrl Pts',(10.3658619824207,45.014908159053,16.642321532407));
#147984=CARTESIAN_POINT('Ctrl Pts',(10.5021786359238,45.0196238445435,16.5567030525425));
#147985=CARTESIAN_POINT('Ctrl Pts',(10.6409162075745,45.0244612253047,16.467060474832));
#147986=CARTESIAN_POINT('Ctrl Pts',(10.8077624039834,45.030278673102,16.3592560571149));
#147987=CARTESIAN_POINT('Ctrl Pts',(10.9781126625447,45.036273477741,16.2456328012217));
#147988=CARTESIAN_POINT('Ctrl Pts',(11.1515711914924,45.0424525545543,16.1257770807386));
#147989=CARTESIAN_POINT('Ctrl Pts',(11.3091004983531,45.0480641880285,16.0169280740881));
#147990=CARTESIAN_POINT('Ctrl Pts',(11.4691930092299,45.0538277981588,15.9029384957005));
#147991=CARTESIAN_POINT('Ctrl Pts',(11.6315156503244,45.059748609605,15.7834924106274));
#147992=CARTESIAN_POINT('Ctrl Pts',(11.6473581584025,45.0603264741748,15.7718346064239));
#147993=CARTESIAN_POINT('Ctrl Pts',(11.6632218808022,45.0609058361677,15.7601248222772));
#147994=CARTESIAN_POINT('Ctrl Pts',(11.6791064889223,45.0614867004425,15.7483627621432));
#147995=CARTESIAN_POINT('Ctrl Pts',(11.6847254272279,45.061692172337,15.7442021124286));
#147996=CARTESIAN_POINT('Ctrl Pts',(11.6903469789898,45.0618978330155,15.7400349225751));
#147997=CARTESIAN_POINT('Ctrl Pts',(11.6959711295587,45.062103682772,15.7358611795833));
#147998=CARTESIAN_POINT('Ctrl Pts',(11.7351197408278,45.0635365626345,15.706808571563));
#147999=CARTESIAN_POINT('Ctrl Pts',(11.7743942819681,45.0649786038438,15.6774384466761));
#148000=CARTESIAN_POINT('Ctrl Pts',(11.8137897391239,45.0664299055979,15.647746413858));
#148001=CARTESIAN_POINT('Ctrl Pts',(11.8363172741189,45.067259804612,15.630767595571));
#148002=CARTESIAN_POINT('Ctrl Pts',(11.8588843479571,45.0680927331241,15.6136835159566));
#148003=CARTESIAN_POINT('Ctrl Pts',(11.8814900002055,45.068928709467,15.596493355181));
#148004=CARTESIAN_POINT('Ctrl Pts',(11.8927928263297,45.0693466976385,15.5878982747933));
#148005=CARTESIAN_POINT('Ctrl Pts',(11.8989206310605,45.0695735475534,15.5832262227448));
#148006=CARTESIAN_POINT('Ctrl Pts',(11.9066552356756,45.0698599058958,15.5773248979879));
#148007=CARTESIAN_POINT('Ctrl Pts',(11.9143898402907,45.0701462642381,15.5714235732309));
#148008=CARTESIAN_POINT('Ctrl Pts',(11.9221215077323,45.0704326518056,15.565515394451));
#148009=CARTESIAN_POINT('Ctrl Pts',(11.9298502239735,45.0707190693095,15.5596003617051));
#148010=CARTESIAN_POINT('Ctrl Pts',(11.9916799539035,45.0730104093409,15.5122800997378));
#148011=CARTESIAN_POINT('Ctrl Pts',(12.0533208084699,45.0753036644859,15.4645211836862));
#148012=CARTESIAN_POINT('Ctrl Pts',(12.1147655736791,45.0775992024346,15.4163236601178));
#148013=CARTESIAN_POINT('Ctrl Pts',(12.2376551040977,45.082190278332,15.3199286129807));
#148014=CARTESIAN_POINT('Ctrl Pts',(12.3597602940939,45.0867904770661,15.2217791307401));
#148015=CARTESIAN_POINT('Ctrl Pts',(12.4810220124803,45.0914027562837,15.1218765141389));
#148016=CARTESIAN_POINT('Ctrl Pts',(12.7680374986362,45.1023196027505,14.88541608414));
#148017=CARTESIAN_POINT('Ctrl Pts',(13.0503331874838,45.113304103747,14.6391297028641));
#148018=CARTESIAN_POINT('Ctrl Pts',(13.3270846406067,45.1243960046224,14.3830631494837));
#148019=CARTESIAN_POINT('Ctrl Pts',(13.3432962584112,45.1250457488449,14.3680632170567));
#148020=CARTESIAN_POINT('Ctrl Pts',(13.3594888377982,45.1256958617068,14.3530297352026));
#148021=CARTESIAN_POINT('Ctrl Pts',(13.3756622078842,45.1263463512196,14.3379627170433));
#148022=CARTESIAN_POINT('Ctrl Pts',(13.5499878718008,45.1333576924293,14.1755619353939));
#148023=CARTESIAN_POINT('Ctrl Pts',(13.722082820001,45.1404127755366,14.0092641775206));
#148024=CARTESIAN_POINT('Ctrl Pts',(13.8917316552398,45.1475215710493,13.839085947854));
#148025=CARTESIAN_POINT('Ctrl Pts',(13.9405722517832,45.1495681386726,13.7900929427213));
#148026=CARTESIAN_POINT('Ctrl Pts',(13.9892103228332,45.1516200012674,13.740779445912));
#148027=CARTESIAN_POINT('Ctrl Pts',(14.0376399812665,45.1536764244795,13.6911450537699));
#148028=CARTESIAN_POINT('Ctrl Pts',(14.0376402502509,45.1536764359011,13.6911447780943));
#148029=CARTESIAN_POINT('Ctrl Pts',(14.0376405192351,45.1536764473227,13.6911445024187));
#148030=CARTESIAN_POINT('Ctrl Pts',(14.0376407882195,45.1536764587443,13.6911442267431));
#148031=CARTESIAN_POINT('Ctrl Pts',(14.1413707669288,45.1580810479642,13.5848338536664));
#148032=CARTESIAN_POINT('Ctrl Pts',(14.2441446771199,45.1625065595105,13.4770512577083));
#148033=CARTESIAN_POINT('Ctrl Pts',(14.3459171193166,45.1669456138932,13.3678064897031));
#148034=CARTESIAN_POINT('Ctrl Pts',(14.3529407326522,45.1672519659949,13.3602671893499));
#148035=CARTESIAN_POINT('Ctrl Pts',(14.3599595757657,45.1675583826249,13.3527209256254));
#148036=CARTESIAN_POINT('Ctrl Pts',(14.3669736335287,45.1678648613484,13.3451677020905));
#148037=CARTESIAN_POINT('Ctrl Pts',(14.5905130188743,45.1776323978871,13.1044449987098));
#148038=CARTESIAN_POINT('Ctrl Pts',(14.8091940876237,45.1874630198198,12.85665000626));
#148039=CARTESIAN_POINT('Ctrl Pts',(15.0225132893003,45.1972779206881,12.6019172693662));
#148040=CARTESIAN_POINT('Ctrl Pts',(15.0812227178759,45.1999791647251,12.5318100623966));
#148041=CARTESIAN_POINT('Ctrl Pts',(15.1395258601158,45.2026792228048,12.4611775785822));
#148042=CARTESIAN_POINT('Ctrl Pts',(15.1974118756609,45.2053764584905,12.39002314001));
#148043=CARTESIAN_POINT('Ctrl Pts',(15.3011835436392,45.2102117653154,12.2624653057879));
#148044=CARTESIAN_POINT('Ctrl Pts',(15.4036154791116,45.215037095342,12.1332273700016));
#148045=CARTESIAN_POINT('Ctrl Pts',(15.5046456984136,45.2198419370905,12.002325438));
#148046=CARTESIAN_POINT('Ctrl Pts',(15.5193803118899,45.2205426926314,11.9832342256412));
#148047=CARTESIAN_POINT('Ctrl Pts',(15.5340851171576,45.2212430195883,11.9641076228203));
#148048=CARTESIAN_POINT('Ctrl Pts',(15.5487599128236,45.2219428787355,11.9449456785093));
#148049=CARTESIAN_POINT('Ctrl Pts',(15.559240134402,45.2224426934589,11.9312608936017));
#148050=CARTESIAN_POINT('Ctrl Pts',(15.5697050501554,45.2229422695862,11.917558083411));
#148051=CARTESIAN_POINT('Ctrl Pts',(15.5801545993138,45.2234416075885,11.9038372763122));
#148052=CARTESIAN_POINT('Ctrl Pts',(15.5864249483543,45.2237412399952,11.8956039785571));
#148053=CARTESIAN_POINT('Ctrl Pts',(15.5926897628142,45.2240407848782,11.8873641993439));
#148054=CARTESIAN_POINT('Ctrl Pts',(15.5989490333139,45.2243402463291,11.8791179471717));
#148055=CARTESIAN_POINT('Ctrl Pts',(15.6020786685638,45.2244899770546,11.8749948210856));
#148056=CARTESIAN_POINT('Ctrl Pts',(15.6052069178237,45.2246396869221,11.8708700767596));
#148057=CARTESIAN_POINT('Ctrl Pts',(15.6083337793362,45.224789375795,11.8667437148347));
#148058=CARTESIAN_POINT('Ctrl Pts',(15.6114606408487,45.2249390646679,11.8626173529098));
#148059=CARTESIAN_POINT('Ctrl Pts',(15.6130902094506,45.2250171051181,11.8604644913588));
#148060=CARTESIAN_POINT('Ctrl Pts',(15.6145846704481,45.2250887159857,11.8584902025802));
#148061=CARTESIAN_POINT('Ctrl Pts',(15.6184125821153,45.2252721400271,11.8534332602695));
#148062=CARTESIAN_POINT('Ctrl Pts',(15.6222887890274,45.2254581393742,11.8483077093662));
#148063=CARTESIAN_POINT('Ctrl Pts',(15.6262131006645,45.2256467212988,11.8431134068545));
#148064=CARTESIAN_POINT('Ctrl Pts',(15.6284171756715,45.225752637634,11.8401960462054));
#148065=CARTESIAN_POINT('Ctrl Pts',(15.6306364250515,45.2258593686343,11.8372569980359));
#148066=CARTESIAN_POINT('Ctrl Pts',(15.63287081431,45.2259669155879,11.8342962365233));
#148067=CARTESIAN_POINT('Ctrl Pts',(15.6361941526449,45.2261268764867,11.8298925220863));
#148068=CARTESIAN_POINT('Ctrl Pts',(15.6395509782427,45.2262886366051,11.8254407696622));
#148069=CARTESIAN_POINT('Ctrl Pts',(15.6429411698007,45.2264521944534,11.8209408897891));
#148070=CARTESIAN_POINT('Ctrl Pts',(15.6649015812728,45.2275116619159,11.791792326383));
#148071=CARTESIAN_POINT('Ctrl Pts',(15.6882623980891,45.2286465611185,11.7606245836672));
#148072=CARTESIAN_POINT('Ctrl Pts',(15.7129879683139,45.2298564875851,11.7274116710903));
#148073=CARTESIAN_POINT('Ctrl Pts',(15.7564063591706,45.2319811326291,11.6690894076747));
#148074=CARTESIAN_POINT('Ctrl Pts',(15.8040354720864,45.2343371029246,11.6044623102163));
#148075=CARTESIAN_POINT('Ctrl Pts',(15.8556469696121,45.2369217980627,11.5333682667576));
#148076=CARTESIAN_POINT('Ctrl Pts',(15.9071716355567,45.2395021446897,11.4623938324655));
#148077=CARTESIAN_POINT('Ctrl Pts',(15.9626654067052,45.2423104470568,11.3849739795141));
#148078=CARTESIAN_POINT('Ctrl Pts',(16.0218548296631,45.2453441137097,11.3009239223739));
#148079=CARTESIAN_POINT('Ctrl Pts',(16.059279707043,45.2472622706509,11.247779915809));
#148080=CARTESIAN_POINT('Ctrl Pts',(16.0981811423378,45.2492705260297,11.1919847542382));
#148081=CARTESIAN_POINT('Ctrl Pts',(16.1384801145548,45.2513682243392,11.13348749682));
#148082=CARTESIAN_POINT('Ctrl Pts',(16.2018341418086,45.2546660165297,11.0415239395166));
#148083=CARTESIAN_POINT('Ctrl Pts',(16.2686442950405,45.2581845057538,10.9428827248496));
#148084=CARTESIAN_POINT('Ctrl Pts',(16.3385656514465,45.261922207264,10.837351194732));
#148085=CARTESIAN_POINT('Ctrl Pts',(16.3918208674648,45.264769007034,10.7569736860273));
#148086=CARTESIAN_POINT('Ctrl Pts',(16.4468799378665,45.2677429731699,10.6725986995656));
#148087=CARTESIAN_POINT('Ctrl Pts',(16.50357071471,45.2708434466352,10.584126965808));
#148088=CARTESIAN_POINT('Ctrl Pts',(16.5207358350772,45.2717822236849,10.5573390464391));
#148089=CARTESIAN_POINT('Ctrl Pts',(16.5380504268599,45.2727325987808,10.530175515348));
#148090=CARTESIAN_POINT('Ctrl Pts',(16.5555093918319,45.2736945536277,10.5026335521312));
#148091=CARTESIAN_POINT('Ctrl Pts',(16.5867280264546,45.2754146393795,10.4533853585618));
#148092=CARTESIAN_POINT('Ctrl Pts',(16.6184083655111,45.2771717518673,10.4029271968826));
#148093=CARTESIAN_POINT('Ctrl Pts',(16.6505200503675,45.2789657877438,10.3512427503056));
#148094=CARTESIAN_POINT('Ctrl Pts',(16.6696133190789,45.2800325025307,10.3205117241664));
#148095=CARTESIAN_POINT('Ctrl Pts',(16.6888590546401,45.2811122710914,10.2893471568522));
#148096=CARTESIAN_POINT('Ctrl Pts',(16.7082506105057,45.2822050717518,10.257745584438));
#148097=CARTESIAN_POINT('Ctrl Pts',(16.785355239582,45.2865502614908,10.1320915350093));
#148098=CARTESIAN_POINT('Ctrl Pts',(16.8647697756188,45.2911017869936,9.99952849087701));
#148099=CARTESIAN_POINT('Ctrl Pts',(16.9460472272757,45.2958604265994,9.85983625425326));
#148100=CARTESIAN_POINT('Ctrl Pts',(16.9752254612951,45.2975687564893,9.8096873791616));
#148101=CARTESIAN_POINT('Ctrl Pts',(17.0046433008644,45.2993037788991,9.75861968361479));
#148102=CARTESIAN_POINT('Ctrl Pts',(17.0342784167163,45.3010655303534,9.70662293522444));
#148103=CARTESIAN_POINT('Ctrl Pts',(17.0903710342363,45.3044001301229,9.60820477029066));
#148104=CARTESIAN_POINT('Ctrl Pts',(17.1472428558178,45.3078305621577,9.50645815834982));
#148105=CARTESIAN_POINT('Ctrl Pts',(17.2047341444573,45.311357591405,9.40131420937651));
#148106=CARTESIAN_POINT('Ctrl Pts',(17.2279495850734,45.3127818339291,9.35885624467805));
#148107=CARTESIAN_POINT('Ctrl Pts',(17.2521781999534,45.3142779056616,9.31416702163661));
#148108=CARTESIAN_POINT('Ctrl Pts',(17.276571165704,45.3157952812732,9.26873661788621));
#148109=CARTESIAN_POINT('Ctrl Pts',(17.3008302384935,45.3173043280119,9.2235555815699));
#148110=CARTESIAN_POINT('Ctrl Pts',(17.3252516508644,45.3188344454433,9.17764144230731));
#148111=CARTESIAN_POINT('Ctrl Pts',(17.3490456928076,45.3203359379411,9.13248438689006));
#148112=CARTESIAN_POINT('Ctrl Pts',(17.3593182889654,45.3209841769456,9.11298874192637));
#148113=CARTESIAN_POINT('Ctrl Pts',(17.3694745395418,45.3216270806307,9.09363452318187));
#148114=CARTESIAN_POINT('Ctrl Pts',(17.3794535371738,45.3222606498282,9.07454302238687));
#148115=CARTESIAN_POINT('Ctrl Pts',(17.3806749653237,45.3223381986243,9.07220622490929));
#148116=CARTESIAN_POINT('Ctrl Pts',(17.3818937398108,45.3224156075736,9.06987336436708));
#148117=CARTESIAN_POINT('Ctrl Pts',(17.3831097505161,45.3224928693426,9.0675446639787));
#148118=CARTESIAN_POINT('Ctrl Pts',(17.4496610971578,45.3267213475514,8.94009665213363));
#148119=CARTESIAN_POINT('Ctrl Pts',(17.5113875269019,45.3307305488901,8.81851114711106));
#148120=CARTESIAN_POINT('Ctrl Pts',(17.5686847415228,45.3345212317474,8.70302458633646));
#148121=CARTESIAN_POINT('Ctrl Pts',(17.6262326601898,45.338328500743,8.58703271394697));
#148122=CARTESIAN_POINT('Ctrl Pts',(17.6793127204277,45.3419153347198,8.47719300758501));
#148123=CARTESIAN_POINT('Ctrl Pts',(17.7282892220956,45.3452824853325,8.37370705199691));
#148124=CARTESIAN_POINT('Ctrl Pts',(17.7774560624604,45.3486627217932,8.26981891615373));
#148125=CARTESIAN_POINT('Ctrl Pts',(17.8224875705267,45.3518215638467,8.17233376880029));
#148126=CARTESIAN_POINT('Ctrl Pts',(17.8637125849106,45.3547597574182,8.08142122777615));
#148127=CARTESIAN_POINT('Ctrl Pts',(17.8813487836651,45.3560167264352,8.04252853927777));
#148128=CARTESIAN_POINT('Ctrl Pts',(17.8982878244802,45.3572333131547,8.00483833574929));
#148129=CARTESIAN_POINT('Ctrl Pts',(17.9145531239833,45.3584095753289,7.96836215136577));
#148130=CARTESIAN_POINT('Ctrl Pts',(17.9526283410512,45.3611630713591,7.88297555040284));
#148131=CARTESIAN_POINT('Ctrl Pts',(17.9870139465837,45.3636949428282,7.80424311786764));
#148132=CARTESIAN_POINT('Ctrl Pts',(18.0179780901795,45.3660043658486,7.73229052999247));
#148133=CARTESIAN_POINT('Ctrl Pts',(18.048935993077,45.3683133234141,7.66035244387122));
#148134=CARTESIAN_POINT('Ctrl Pts',(18.0764739189453,45.3703999219848,7.5951912869896));
#148135=CARTESIAN_POINT('Ctrl Pts',(18.1008148843111,45.3722633338769,7.53690636078283));
#148136=CARTESIAN_POINT('Ctrl Pts',(18.1251343011529,45.3741250961312,7.47867303294589));
#148137=CARTESIAN_POINT('Ctrl Pts',(18.1462624951061,45.3757640665114,7.42730361698966));
#148138=CARTESIAN_POINT('Ctrl Pts',(18.164375612032,45.3771794181831,7.38287338971577));
#148139=CARTESIAN_POINT('Ctrl Pts',(18.1718481710498,45.3777633209394,7.36454371753214));
#148140=CARTESIAN_POINT('Ctrl Pts',(18.1788070208098,45.3783091644249,7.34739480832258));
#148141=CARTESIAN_POINT('Ctrl Pts',(18.1852621870548,45.3788168906225,7.33143085105537));
#148142=CARTESIAN_POINT('Ctrl Pts',(18.19194057103,45.3793421738411,7.31491486489054));
#148143=CARTESIAN_POINT('Ctrl Pts',(18.198079859801,45.3798266548526,7.29966714804485));
#148144=CARTESIAN_POINT('Ctrl Pts',(18.2036896152019,45.3802702748443,7.28569161108185));
#148145=CARTESIAN_POINT('Ctrl Pts',(18.2050920540521,45.3803811798423,7.28219772684116));
#148146=CARTESIAN_POINT('Ctrl Pts',(18.206461393497,45.3804895352209,7.27878335253446));
#148147=CARTESIAN_POINT('Ctrl Pts',(18.2077977601633,45.380595332847,7.27544853886856));
#148148=CARTESIAN_POINT('Ctrl Pts',(18.2091341268295,45.380701130473,7.27211372520266));
#148149=CARTESIAN_POINT('Ctrl Pts',(18.2141793931938,45.3811008708166,7.25951073846074));
#148150=CARTESIAN_POINT('Ctrl Pts',(18.2180466869296,45.3814080803526,7.24982051268825));
#148151=CARTESIAN_POINT('Ctrl Pts',(18.2257812744013,45.3820224994245,7.23044006114314));
#148152=CARTESIAN_POINT('Ctrl Pts',(18.233478092573,45.3826363316677,7.2110641104043));
#148153=CARTESIAN_POINT('Ctrl Pts',(18.2411372525116,45.3832495827798,7.19169282489533));
#148154=CARTESIAN_POINT('Ctrl Pts',(18.2717738922659,45.3857025872279,7.11420768285998));
#148155=CARTESIAN_POINT('Ctrl Pts',(18.3018080006778,45.3881462935484,7.03679718338005));
#148156=CARTESIAN_POINT('Ctrl Pts',(18.3312467086615,45.390581058612,6.95947175585175));
#148157=CARTESIAN_POINT('Ctrl Pts',(18.3901241246288,45.3954505887391,6.804820900795));
#148158=CARTESIAN_POINT('Ctrl Pts',(18.4466199437799,45.4002843513997,6.6505103221548));
#148159=CARTESIAN_POINT('Ctrl Pts',(18.5007921148537,45.4050848495461,6.49661955148898));
#148160=CARTESIAN_POINT('Ctrl Pts',(18.601310247196,45.4139923217486,6.21107048551258));
#148161=CARTESIAN_POINT('Ctrl Pts',(18.6938275169091,45.4227855761067,5.92696962811257));
#148162=CARTESIAN_POINT('Ctrl Pts',(18.7787224855257,45.4314770125021,5.64478720343258));
#148163=CARTESIAN_POINT('Ctrl Pts',(18.7853322963164,45.4321537163281,5.6228168503483));
#148164=CARTESIAN_POINT('Ctrl Pts',(18.7918959088138,45.4328298028319,5.60085810194594));
#148165=CARTESIAN_POINT('Ctrl Pts',(18.7984135056317,45.4335052778143,5.57891116767428));
#148166=CARTESIAN_POINT('Ctrl Pts',(18.8109522751253,45.4348047790477,5.53668892570242));
#148167=CARTESIAN_POINT('Ctrl Pts',(18.823320850885,45.4361021309822,5.49451046488731));
#148168=CARTESIAN_POINT('Ctrl Pts',(18.8355203275064,45.4373971739756,5.45237718457321));
#148169=CARTESIAN_POINT('Ctrl Pts',(18.8355204399575,45.4373971859129,5.45237679620128));
#148170=CARTESIAN_POINT('Ctrl Pts',(18.8355205524087,45.4373971978502,5.45237640782907));
#148171=CARTESIAN_POINT('Ctrl Pts',(18.8355206648597,45.4373972097875,5.45237601945714));
#148172=CARTESIAN_POINT('Ctrl Pts',(18.8672143973417,45.4407616783296,5.34291548511282));
#148173=CARTESIAN_POINT('Ctrl Pts',(18.8977668342599,45.444110562355,5.23375998227201));
#148174=CARTESIAN_POINT('Ctrl Pts',(18.9272051860664,45.4474409906373,5.12493571909789));
#148175=CARTESIAN_POINT('Ctrl Pts',(18.9475900831567,45.4497471808156,5.04957921067935));
#148176=CARTESIAN_POINT('Ctrl Pts',(18.9674406097473,45.4520443779904,4.97438149618467));
#148177=CARTESIAN_POINT('Ctrl Pts',(18.9867655562436,45.4543314232677,4.89935069662216));
#148178=CARTESIAN_POINT('Ctrl Pts',(18.9976358386476,45.4556178862362,4.85714587186842));
#148179=CARTESIAN_POINT('Ctrl Pts',(19.0083398234699,45.4569011381715,4.81499385889077));
#148180=CARTESIAN_POINT('Ctrl Pts',(19.0188790720985,45.458180979909,4.77289607667356));
#148181=CARTESIAN_POINT('Ctrl Pts',(19.0200500997239,45.4583231845465,4.76821854531601));
#148182=CARTESIAN_POINT('Ctrl Pts',(19.0208864396619,45.4584247862474,4.76487607413275));
#148183=CARTESIAN_POINT('Ctrl Pts',(19.022629256122,45.4586370910146,4.75789085704249));
#148184=CARTESIAN_POINT('Ctrl Pts',(19.026114889042,45.4590617005488,4.74392042286236));
#148185=CARTESIAN_POINT('Ctrl Pts',(19.0295730005282,45.4594849413161,4.72999442392999));
#148186=CARTESIAN_POINT('Ctrl Pts',(19.0330038578164,45.4599067525363,4.71611290238113));
#148187=CARTESIAN_POINT('Ctrl Pts',(19.0398655723929,45.4607503749767,4.68834985928326));
#148188=CARTESIAN_POINT('Ctrl Pts',(19.0466182709318,45.4615882784371,4.66076472503849));
#148189=CARTESIAN_POINT('Ctrl Pts',(19.0532649099412,45.4624209590397,4.63335910618734));
#148190=CARTESIAN_POINT('Ctrl Pts',(19.0559761390191,45.4627606176039,4.62218008614093));
#148191=CARTESIAN_POINT('Ctrl Pts',(19.0586696568823,45.4630993368565,4.61103085783689));
#148192=CARTESIAN_POINT('Ctrl Pts',(19.0613456324101,45.4634371147814,4.59991147885886));
#148193=CARTESIAN_POINT('Ctrl Pts',(19.0650060074343,45.4638991496046,4.58470166222377));
#148194=CARTESIAN_POINT('Ctrl Pts',(19.0686335598492,45.4643594231071,4.56954769544381));
#148195=CARTESIAN_POINT('Ctrl Pts',(19.0722287189256,45.4648179301548,4.55444972337322));
#148196=CARTESIAN_POINT('Ctrl Pts',(19.1062542623165,45.4691573630186,4.4115584929998));
#148197=CARTESIAN_POINT('Ctrl Pts',(19.1373805326445,45.4733385706825,4.27368465282824));
#148198=CARTESIAN_POINT('Ctrl Pts',(19.1659561811144,45.4773572015867,4.14093860291434));
#148199=CARTESIAN_POINT('Ctrl Pts',(19.1980427105571,45.4818695722845,3.99188301653142));
#148200=CARTESIAN_POINT('Ctrl Pts',(19.2269141275496,45.4861769680707,3.8492929152126));
#148201=CARTESIAN_POINT('Ctrl Pts',(19.2530226190616,45.4902733104141,3.71329439254805));
#148202=CARTESIAN_POINT('Ctrl Pts',(19.2698594716419,45.4929149610098,3.6255916205903));
#148203=CARTESIAN_POINT('Ctrl Pts',(19.2855464173154,45.4954688419618,3.5406294590431));
#148204=CARTESIAN_POINT('Ctrl Pts',(19.3001950479794,45.4979333327157,3.45843561773511));
#148205=CARTESIAN_POINT('Ctrl Pts',(19.321263465895,45.5014778907253,3.34022018596561));
#148206=CARTESIAN_POINT('Ctrl Pts',(19.3401858924229,45.5048378546717,3.22773126023849));
#148207=CARTESIAN_POINT('Ctrl Pts',(19.3572747902098,45.5080158512628,3.12103863613041));
#148208=CARTESIAN_POINT('Ctrl Pts',(19.3588939042016,45.5083169554541,3.11092987881466));
#148209=CARTESIAN_POINT('Ctrl Pts',(19.3604965361235,45.5086164274317,3.10087314266736));
#148210=CARTESIAN_POINT('Ctrl Pts',(19.3620829407363,45.5089142731916,3.09086848051248));
#148211=CARTESIAN_POINT('Ctrl Pts',(19.3805847080383,45.5123879601046,2.97418706795046));
#148212=CARTESIAN_POINT('Ctrl Pts',(19.3968826812185,45.5156399140679,2.86459026029326));
#148213=CARTESIAN_POINT('Ctrl Pts',(19.41134854774,45.5186739451297,2.76214852241455));
#148214=CARTESIAN_POINT('Ctrl Pts',(19.420637166472,45.5206221144781,2.69637007464734));
#148215=CARTESIAN_POINT('Ctrl Pts',(19.429169430292,45.5224804336148,2.63354121673145));
#148216=CARTESIAN_POINT('Ctrl Pts',(19.4370332021804,45.5242499061859,2.57367648383532));
#148217=CARTESIAN_POINT('Ctrl Pts',(19.4493837230199,45.527028967961,2.47965536500394));
#148218=CARTESIAN_POINT('Ctrl Pts',(19.4600884865216,45.5295895677366,2.39294713707819));
#148219=CARTESIAN_POINT('Ctrl Pts',(19.4694460264577,45.5319350130009,2.31359684147019));
#148220=CARTESIAN_POINT('Ctrl Pts',(19.4723034677024,45.532651223894,2.28936624144122));
#148221=CARTESIAN_POINT('Ctrl Pts',(19.4750349318456,45.5333473723324,2.26582163877867));
#148222=CARTESIAN_POINT('Ctrl Pts',(19.4776479861543,45.5340235522257,2.242964062336));
#148223=CARTESIAN_POINT('Ctrl Pts',(19.480440555316,45.5347461851659,2.2185361876942));
#148224=CARTESIAN_POINT('Ctrl Pts',(19.483097876963,45.5354459983318,2.19489298553516));
#148225=CARTESIAN_POINT('Ctrl Pts',(19.4856286068226,45.5361230809613,2.17203559211094));
#148226=CARTESIAN_POINT('Ctrl Pts',(19.4877118055968,45.5366804291502,2.15322027139161));
#148227=CARTESIAN_POINT('Ctrl Pts',(19.4902303078854,45.5373627968959,2.13019411934699));
#148228=CARTESIAN_POINT('Ctrl Pts',(19.4927132903804,45.5380478959043,2.10707418446229));
#148229=CARTESIAN_POINT('Ctrl Pts',(19.4932467065214,45.5381950748998,2.10210735667719));
#148230=CARTESIAN_POINT('Ctrl Pts',(19.4937786750651,45.5383423799679,2.09713622241742));
#148231=CARTESIAN_POINT('Ctrl Pts',(19.4943048592879,45.5384885986988,2.09220163777768));
#148232=CARTESIAN_POINT('Ctrl Pts',(19.5002558654531,45.5401422943653,2.0363927739939));
#148233=CARTESIAN_POINT('Ctrl Pts',(19.5062236844646,45.541867078396,1.97818308208065));
#148234=CARTESIAN_POINT('Ctrl Pts',(19.512144532413,45.5436625593561,1.91756807330594));
#148235=CARTESIAN_POINT('Ctrl Pts',(19.5226129017886,45.5468370637618,1.81039756207359));
#148236=CARTESIAN_POINT('Ctrl Pts',(19.532935418582,45.5502308844592,1.695708245137));
#148237=CARTESIAN_POINT('Ctrl Pts',(19.5427235474754,45.5538453449306,1.57348030794006));
#148238=CARTESIAN_POINT('Ctrl Pts',(19.5524240594292,45.5574274511115,1.45234647543934));
#148239=CARTESIAN_POINT('Ctrl Pts',(19.5615996482146,45.5612262645794,1.32380808622908));
#148240=CARTESIAN_POINT('Ctrl Pts',(19.569822381225,45.5652430755172,1.18785718709881));
#148241=CARTESIAN_POINT('Ctrl Pts',(19.5779867462755,45.569231373665,1.05287131706642));
#148242=CARTESIAN_POINT('Ctrl Pts',(19.5852116934231,45.5734345851206,0.910577479644601));
#148243=CARTESIAN_POINT('Ctrl Pts',(19.5910298094018,45.5778539776767,0.760983663641083));
#148244=CARTESIAN_POINT('Ctrl Pts',(19.5967676145769,45.5822123668137,0.61345477718193));
#148245=CARTESIAN_POINT('Ctrl Pts',(19.601137067707,45.5867810095542,0.458825748118508));
#148246=CARTESIAN_POINT('Ctrl Pts',(19.6036435454569,45.5915611328216,0.297124210663918));
#148247=CARTESIAN_POINT('Ctrl Pts',(19.6051396857364,45.5944144336185,0.200603033306852));
#148248=CARTESIAN_POINT('Ctrl Pts',(19.6059711663384,45.5973430853455,0.101562316827647));
#148249=CARTESIAN_POINT('Ctrl Pts',(19.6060249456399,45.6003473523632,1.21115993304604E-5));
#148250=CARTESIAN_POINT('Ctrl Pts',(2.35308711660641,55.6631561682667,19.4810141131675));
#148251=CARTESIAN_POINT('Ctrl Pts',(-0.836177570637163,55.5686013384883,
19.86624137102));
#148252=CARTESIAN_POINT('Ctrl Pts',(-7.40437233443277,55.3794916789315,
19.040577712698));
#148253=CARTESIAN_POINT('Ctrl Pts',(-15.5097781103957,55.0958271895964,
13.2964668168065));
#148254=CARTESIAN_POINT('Ctrl Pts',(-19.9471456815097,54.8121627002612,
4.41072023820918));
#148255=CARTESIAN_POINT('Ctrl Pts',(-19.6697430247666,54.5284982109261,
-5.51852151147492));
#148256=CARTESIAN_POINT('Ctrl Pts',(-14.7420297594324,54.2448337215909,
-14.1427836181502));
#148257=CARTESIAN_POINT('Ctrl Pts',(-6.32948010341479,53.9611692322558,
-19.4238840093808));
#148258=CARTESIAN_POINT('Ctrl Pts',(3.57945598289861,53.6775047429206,-20.1130676885921));
#148259=CARTESIAN_POINT('Ctrl Pts',(12.6421595856548,53.3938402535855,-16.0475619479634));
#148260=CARTESIAN_POINT('Ctrl Pts',(18.716273712003,53.1101757642503,-8.18837881994133));
#148261=CARTESIAN_POINT('Ctrl Pts',(20.3658389755175,52.8265112749152,1.60652866949811));
#148262=CARTESIAN_POINT('Ctrl Pts',(17.2009151616198,52.54284678558,11.0216583145532));
#148263=CARTESIAN_POINT('Ctrl Pts',(9.96968294609888,52.2591822962449,17.8312589283967));
#148264=CARTESIAN_POINT('Ctrl Pts',(0.381613941123223,51.9755178069097,
20.4255421529369));
#148265=CARTESIAN_POINT('Ctrl Pts',(-9.29666955748432,51.6918533175746,
18.1912156516937));
#148266=CARTESIAN_POINT('Ctrl Pts',(-16.7772150983034,51.4081888282394,
11.6564765993009));
#148267=CARTESIAN_POINT('Ctrl Pts',(-20.2916183484425,51.1245243389043,
2.36614013857206));
#148268=CARTESIAN_POINT('Ctrl Pts',(-19.0090722426265,50.8408598495692,
-7.48355299426692));
#148269=CARTESIAN_POINT('Ctrl Pts',(-13.2327714994836,50.557195360234,-15.5641303109225));
#148270=CARTESIAN_POINT('Ctrl Pts',(-4.3282365833005,50.2735308708989,-19.96533900255));
#148271=CARTESIAN_POINT('Ctrl Pts',(5.59949572763116,49.9898663815637,-19.646731056189));
#148272=CARTESIAN_POINT('Ctrl Pts',(14.2035043067966,49.7062018922286,-14.683625538629));
#148273=CARTESIAN_POINT('Ctrl Pts',(19.4497969873469,49.4225374028934,-6.24930321681794));
#148274=CARTESIAN_POINT('Ctrl Pts',(20.0981474222916,49.1388729135583,3.66235767703155));
#148275=CARTESIAN_POINT('Ctrl Pts',(15.9952852251765,48.8552084242231,12.7082352871608));
#148276=CARTESIAN_POINT('Ctrl Pts',(8.11112918050874,48.571543934888,18.7498793855759));
#148277=CARTESIAN_POINT('Ctrl Pts',(-1.69050207272523,48.2878794455528,
20.35904212617));
#148278=CARTESIAN_POINT('Ctrl Pts',(-11.0924977459054,48.0042149562177,
17.1553165902359));
#148279=CARTESIAN_POINT('Ctrl Pts',(-17.8722211123635,47.7205504668825,
9.89606518091128));
#148280=CARTESIAN_POINT('Ctrl Pts',(-20.4269419990139,47.4368859775474,
0.297378753067758));
#148281=CARTESIAN_POINT('Ctrl Pts',(-18.1527230433581,47.1532214882123,
-9.37160816856904));
#148282=CARTESIAN_POINT('Ctrl Pts',(-11.5871908037557,46.8695569988771,
-16.8251419854719));
#148283=CARTESIAN_POINT('Ctrl Pts',(-2.28244055807874,46.585892509542,-20.3012033794262));
#148284=CARTESIAN_POINT('Ctrl Pts',(7.56187983711918,46.3022280202068,-18.9780496069259));
#148285=CARTESIAN_POINT('Ctrl Pts',(15.618567857874,46.0185635308717,-13.1684749163659));
#148286=CARTESIAN_POINT('Ctrl Pts',(19.9830182146419,45.7348990415365,-4.24586582304055));
#148287=CARTESIAN_POINT('Ctrl Pts',(19.6234725454198,45.4512345522014,5.6804681860849));
#148288=CARTESIAN_POINT('Ctrl Pts',(14.6249276356951,45.1675700628662,14.2639365255409));
#148289=CARTESIAN_POINT('Ctrl Pts',(6.1690421336071,44.8839055735311,19.4754027611177));
#148290=CARTESIAN_POINT('Ctrl Pts',(-3.74520817655413,44.6002410841959,
20.082873531152));
#148291=CARTESIAN_POINT('Ctrl Pts',(-12.7740893021154,44.3165765948608,
15.9427424258048));
#148292=CARTESIAN_POINT('Ctrl Pts',(-18.7831689917446,44.0329121055256,
8.03373861794982));
#148293=CARTESIAN_POINT('Ctrl Pts',(-20.351897643337,43.7492476161905,-1.77444522854548));
#148294=CARTESIAN_POINT('Ctrl Pts',(-17.1094269777999,43.4655831268553,
-11.163149288857));
#148295=CARTESIAN_POINT('Ctrl Pts',(-9.82227876746288,43.1819186375202,
-17.9128789804492));
#148296=CARTESIAN_POINT('Ctrl Pts',(-0.213138685564806,42.898254148185,
-20.4279946508386));
#148297=CARTESIAN_POINT('Ctrl Pts',(9.44638749380751,42.6145896588499,-18.1139216314637));
#148298=CARTESIAN_POINT('Ctrl Pts',(16.8727826965986,42.3309251695147,-11.5177080023473));
#148299=CARTESIAN_POINT('Ctrl Pts',(20.3104431872471,42.0472606801796,-2.19870213798534));
#148300=CARTESIAN_POINT('Ctrl Pts',(18.9467042160094,41.7635961908444,7.64007806930176));
#148301=CARTESIAN_POINT('Ctrl Pts',(13.1039543936255,41.4799317015093,15.6727397988915));
#148302=CARTESIAN_POINT('Ctrl Pts',(4.16342285401973,41.1962672121741,20.0003575891181));
#148303=CARTESIAN_POINT('Ctrl Pts',(-5.76134404010869,40.912602722839,19.5998803161013));
#148304=CARTESIAN_POINT('Ctrl Pts',(-14.3241261700974,40.6289382335039,
14.5659810180111));
#148305=CARTESIAN_POINT('Ctrl Pts',(-19.5006773325508,40.3452737441687,
6.08867613901365));
#148306=CARTESIAN_POINT('Ctrl Pts',(-20.0672581074617,40.0616092548336,
-3.82799498463215));
#148307=CARTESIAN_POINT('Ctrl Pts',(-15.8899285013867,39.7779447654984,
-12.8397260786543));
#148308=CARTESIAN_POINT('Ctrl Pts',(-7.95621143231152,39.4942802761632,
-18.8161391682379));
#148309=CARTESIAN_POINT('Ctrl Pts',(1.85835820784766,39.2106157868282,-20.3444070526613));
#148310=CARTESIAN_POINT('Ctrl Pts',(11.2336109894543,38.926951297493,-17.0632463996203));
#148311=CARTESIAN_POINT('Ctrl Pts',(17.9532322189983,38.6432868081578,-9.74832531460192));
#148312=CARTESIAN_POINT('Ctrl Pts',(20.4286999009559,38.3596223188227,-0.12889499355195));
#148313=CARTESIAN_POINT('Ctrl Pts',(18.0748121707474,38.0759578294876,9.52100617250831));
#148314=CARTESIAN_POINT('Ctrl Pts',(11.4480293296981,37.7922933401524,16.9201364657096));
#148315=CARTESIAN_POINT('Ctrl Pts',(2.11492632471884,37.5086288508173,20.3193375935092));
#148316=CARTESIAN_POINT('Ctrl Pts',(-7.71814636969478,37.2249643614821,
18.9150366117471));
#148317=CARTESIAN_POINT('Ctrl Pts',(-15.726645213299,36.941299872147,13.0392110278167));
#148318=CARTESIAN_POINT('Ctrl Pts',(-20.017356820919,36.6576353828118,4.08090907120032));
#148319=CARTESIAN_POINT('Ctrl Pts',(-19.5759547942569,36.3739708934767,
-5.84212189597385));
#148320=CARTESIAN_POINT('Ctrl Pts',(-14.5067866363524,36.0903064041415,
-14.3840722555241));
#148321=CARTESIAN_POINT('Ctrl Pts',(-6.00820670381315,35.8066419148064,
-19.5256201937797));
#148322=CARTESIAN_POINT('Ctrl Pts',(3.91071690116573,35.5229774254712,-20.0513015727259));
#148323=CARTESIAN_POINT('Ctrl Pts',(12.9051440864865,35.2393129361361,-15.836844039274));
#148324=CARTESIAN_POINT('Ctrl Pts',(18.8487901790361,34.9556484468009,-7.87854956109791));
#148325=CARTESIAN_POINT('Ctrl Pts',(20.3365688392524,34.6719839574659,1.94224081642136));
#148326=CARTESIAN_POINT('Ctrl Pts',(17.0167789114055,34.3883194681306,11.3038791944104));
#148327=CARTESIAN_POINT('Ctrl Pts',(9.67419956761905,34.1046549787955,17.9932850304986));
#148328=CARTESIAN_POINT('Ctrl Pts',(0.0446620780017708,33.8209904894603,
20.4290480022488));
#148329=CARTESIAN_POINT('Ctrl Pts',(-9.59548876001614,33.5373260001252,
18.0354147123321));
#148330=CARTESIAN_POINT('Ctrl Pts',(-16.9671510611812,33.2536615107901,
11.3781173646993));
#148331=CARTESIAN_POINT('Ctrl Pts',(-20.327988873431,32.9699970214549,2.03119144706522));
#148332=CARTESIAN_POINT('Ctrl Pts',(-18.882843118214,32.6863325321198,-7.79623688916886));
#148333=CARTESIAN_POINT('Ctrl Pts',(-12.974655776204,32.4026680427846,-15.7799732044501));
#148334=CARTESIAN_POINT('Ctrl Pts',(-3.99747079481186,32.1190035534495,
-20.0346838394028));
#148335=CARTESIAN_POINT('Ctrl Pts',(2.61450742368379,31.9298938938927,-19.7111920003019));
#148336=CARTESIAN_POINT('Ctrl Pts',(5.68898199535994,31.8353390641143,-18.7798406199905));
#148337=CARTESIAN_POINT('Ctrl Pts',(2.35247451361281,55.6585629685637,19.4759424235221));
#148338=CARTESIAN_POINT('Ctrl Pts',(-0.835954044174774,55.5640081387853,
19.8610686863525));
#148339=CARTESIAN_POINT('Ctrl Pts',(-7.4024480296698,55.3748984792284,19.0356203314463));
#148340=CARTESIAN_POINT('Ctrl Pts',(-15.5057382293109,55.0912339898934,
13.2930048013961));
#148341=CARTESIAN_POINT('Ctrl Pts',(-19.9419529445085,54.8075695005581,
4.40957186878231));
#148342=CARTESIAN_POINT('Ctrl Pts',(-19.6646212768537,54.5239050112231,
-5.51708469180273));
#148343=CARTESIAN_POINT('Ctrl Pts',(-14.7381916416059,54.2402405218879,
-14.1391013081035));
#148344=CARTESIAN_POINT('Ctrl Pts',(-6.32783201705067,53.9565760325528,
-19.4188266920463));
#148345=CARTESIAN_POINT('Ctrl Pts',(3.578523961509,53.6729115432176,-20.1078309249584));
#148346=CARTESIAN_POINT('Ctrl Pts',(12.6388680217749,53.3892470538825,-16.043383707438));
#148347=CARTESIAN_POINT('Ctrl Pts',(18.7114006150979,53.1055825645473,-8.18624684292945));
#148348=CARTESIAN_POINT('Ctrl Pts',(20.3605364075023,52.8219180752122,1.60611038358585));
#148349=CARTESIAN_POINT('Ctrl Pts',(17.1964366226151,52.5382535858769,11.0187886481856));
#148350=CARTESIAN_POINT('Ctrl Pts',(9.96708718002274,52.2545890965418,17.8266162724855));
#148351=CARTESIAN_POINT('Ctrl Pts',(0.381514580940291,51.9709246072066,
20.4202240336472));
#148352=CARTESIAN_POINT('Ctrl Pts',(-9.29424901920701,51.6872601178715,
18.1864792752938));
#148353=CARTESIAN_POINT('Ctrl Pts',(-16.7728468799808,51.4035956285364,
11.6534416476308));
#148354=CARTESIAN_POINT('Ctrl Pts',(-20.2863350982357,51.1199311392012,
2.36552407582162));
#148355=CARTESIAN_POINT('Ctrl Pts',(-19.0041229241428,50.8362666498662,
-7.48160453054787));
#148356=CARTESIAN_POINT('Ctrl Pts',(-13.2293261339785,50.552602160531,-15.5600779385785));
#148357=CARTESIAN_POINT('Ctrl Pts',(-4.32710965711362,50.2689376711959,
-19.9601407045388));
#148358=CARTESIAN_POINT('Ctrl Pts',(5.59803780861646,49.9852731818607,-19.641615712896));
#148359=CARTESIAN_POINT('Ctrl Pts',(14.1998061953725,49.7016086925256,-14.6798024199021));
#148360=CARTESIAN_POINT('Ctrl Pts',(19.4447329190163,49.4179442031904,-6.24767610993663));
#148361=CARTESIAN_POINT('Ctrl Pts',(20.0929145454661,49.1342797138553,3.6614041231438));
#148362=CARTESIAN_POINT('Ctrl Pts',(15.9911205946964,48.8506152245201,12.7049264931452));
#148363=CARTESIAN_POINT('Ctrl Pts',(8.10901731720995,48.566950735185,18.7449975520795));
#148364=CARTESIAN_POINT('Ctrl Pts',(-1.69006192324604,48.2832862458497,
20.3537413212014));
#148365=CARTESIAN_POINT('Ctrl Pts',(-11.0896096352173,47.9996217565146,
17.1508499268804));
#148366=CARTESIAN_POINT('Ctrl Pts',(-17.8675677913534,47.7159572671794,
9.89348858073751));
#148367=CARTESIAN_POINT('Ctrl Pts',(-20.4216235152184,47.4322927778444,
0.297301325713269));
#148368=CARTESIAN_POINT('Ctrl Pts',(-18.1479966891463,47.1486282885093,
-9.36916811923689));
#148369=CARTESIAN_POINT('Ctrl Pts',(-11.5841738917515,46.8649637991741,
-16.8207612883998));
#148370=CARTESIAN_POINT('Ctrl Pts',(-2.2818462878682,46.581299309839,-20.2959176337082));
#148371=CARTESIAN_POINT('Ctrl Pts',(7.55991097974546,46.2976348205038,-18.9731083656324));
#148372=CARTESIAN_POINT('Ctrl Pts',(15.6145013118357,46.0139703311687,-13.16504629154));
#148373=CARTESIAN_POINT('Ctrl Pts',(19.9778153135633,45.7303058418335,-4.24476034339613));
#148374=CARTESIAN_POINT('Ctrl Pts',(19.6183632578549,45.4466413524984,5.67898918457795));
#148375=CARTESIAN_POINT('Ctrl Pts',(14.621119799914,45.1629768631631,14.2602226796174));
#148376=CARTESIAN_POINT('Ctrl Pts',(6.1674359239932,44.8793123738281,19.4703320259092));
#148377=CARTESIAN_POINT('Ctrl Pts',(-3.74423305120258,44.5956478844928,
20.0776446311312));
#148378=CARTESIAN_POINT('Ctrl Pts',(-12.7707633619448,44.3119833951578,
15.9385914756894));
#148379=CARTESIAN_POINT('Ctrl Pts',(-18.7782784907623,44.0283189058226,
8.03164690453235));
#148380=CARTESIAN_POINT('Ctrl Pts',(-20.3465986985498,43.7446544164875,
-1.77398322311195));
#148381=CARTESIAN_POINT('Ctrl Pts',(-17.1049722625451,43.4609899271523,
-11.1602427829002));
#148382=CARTESIAN_POINT('Ctrl Pts',(-9.81972137877189,43.1773254378172,
-17.9082150735074));
#148383=CARTESIAN_POINT('Ctrl Pts',(-0.213083191470515,42.893660948482,
-20.4226758929682));
#148384=CARTESIAN_POINT('Ctrl Pts',(9.443927974472,42.6099964591469,-18.1092053798253));
#148385=CARTESIAN_POINT('Ctrl Pts',(16.868389595499,42.3263319698117,-11.5147091813111));
#148386=CARTESIAN_POINT('Ctrl Pts',(20.3051550357961,42.0426674804766,-2.19812967042301));
#148387=CARTESIAN_POINT('Ctrl Pts',(18.941771135994,41.7590029911413,7.63808885175711));
#148388=CARTESIAN_POINT('Ctrl Pts',(13.1005425677583,41.4753385018062,15.6686591483147));
#148389=CARTESIAN_POINT('Ctrl Pts',(4.16233883973193,41.191674012471,19.9951501734537));
#148390=CARTESIAN_POINT('Ctrl Pts',(-5.75984398126879,40.9080095231359,
19.5947771711538));
#148391=CARTESIAN_POINT('Ctrl Pts',(-14.3203966528292,40.6243450338009,
14.5621885299326));
#148392=CARTESIAN_POINT('Ctrl Pts',(-19.4956000167,40.3406805444657,6.08709085398259));
#148393=CARTESIAN_POINT('Ctrl Pts',(-20.0620332731684,40.0570160551306,
-3.82699830439993));
#148394=CARTESIAN_POINT('Ctrl Pts',(-15.8857913022283,39.7733515657954,
-12.8363830488904));
#148395=CARTESIAN_POINT('Ctrl Pts',(-7.95413990434726,39.4896870764602,
-18.8112400829384));
#148396=CARTESIAN_POINT('Ctrl Pts',(1.85787435431672,39.2060225871252,-20.3391100581702));
#148397=CARTESIAN_POINT('Ctrl Pts',(11.2306861376571,38.92235809779,-17.0588037082239));
#148398=CARTESIAN_POINT('Ctrl Pts',(17.9485578054405,38.6386936084548,-9.74578718088502));
#148399=CARTESIAN_POINT('Ctrl Pts',(20.4233809594614,38.3550291191197,-0.128861433661739));
#148400=CARTESIAN_POINT('Ctrl Pts',(18.0701061018895,38.0713646297846,9.51852722499672));
#148401=CARTESIAN_POINT('Ctrl Pts',(11.4450486506248,37.7877001404493,16.9157310352918));
#148402=CARTESIAN_POINT('Ctrl Pts',(2.11437566954724,37.5040356511143,20.3140471262575));
#148403=CARTESIAN_POINT('Ctrl Pts',(-7.71613682582219,37.2203711617791,
18.9101117769003));
#148404=CARTESIAN_POINT('Ctrl Pts',(-15.7225505275519,36.9367066724439,
13.0358160589347));
#148405=CARTESIAN_POINT('Ctrl Pts',(-20.0121449792825,36.6530421831088,
4.07984654069534));
#148406=CARTESIAN_POINT('Ctrl Pts',(-19.570857878601,36.3693776937737,-5.84060080529386));
#148407=CARTESIAN_POINT('Ctrl Pts',(-14.5030095606927,36.0857132044385,
-14.3803271303707));
#148408=CARTESIAN_POINT('Ctrl Pts',(-6.00664236988544,35.8020487151034,
-19.5205363835633));
#148409=CARTESIAN_POINT('Ctrl Pts',(3.90969868212814,35.5183842257682,-20.0460808931517));
#148410=CARTESIAN_POINT('Ctrl Pts',(12.9017840257226,35.2347197364331,-15.8327206611571));
#148411=CARTESIAN_POINT('Ctrl Pts',(18.8438825892667,34.9510552470979,-7.87649825435995));
#148412=CARTESIAN_POINT('Ctrl Pts',(20.3312738920437,34.6673907577629,1.94173512410548));
#148413=CARTESIAN_POINT('Ctrl Pts',(17.0123483056708,34.3837262684276,11.3009360443548));
#148414=CARTESIAN_POINT('Ctrl Pts',(9.67168075942046,34.1000617790925,17.988600194117));
#148415=CARTESIAN_POINT('Ctrl Pts',(0.0446503983630494,33.8163972897572,
20.4237289590255));
#148416=CARTESIAN_POINT('Ctrl Pts',(-9.59299031791114,33.5327328004222,
18.0307189233321));
#148417=CARTESIAN_POINT('Ctrl Pts',(-16.9627335925823,33.2490683110871,
11.375154844335));
#148418=CARTESIAN_POINT('Ctrl Pts',(-20.3226957496675,32.9654038217519,
2.03066268125984));
#148419=CARTESIAN_POINT('Ctrl Pts',(-18.8779274714526,32.6817393324168,
-7.79420718800329));
#148420=CARTESIAN_POINT('Ctrl Pts',(-12.9712759915485,32.3980748430816,
-15.7758642817733));
#148421=CARTESIAN_POINT('Ctrl Pts',(-3.99643345408108,32.1144103537465,
-20.0294682376252));
#148422=CARTESIAN_POINT('Ctrl Pts',(2.61383238833494,31.9253006941897,-19.7060586818794));
#148423=CARTESIAN_POINT('Ctrl Pts',(5.68750092507729,31.8307458644113,-18.7749514739398));
#148424=CARTESIAN_POINT('Ctrl Pts',(2.35186191061921,55.6539697688606,19.4708707338767));
#148425=CARTESIAN_POINT('Ctrl Pts',(-0.835730517712384,55.5594149390822,
19.855896001685));
#148426=CARTESIAN_POINT('Ctrl Pts',(-7.40052372490683,55.3703052795254,
19.0306629501947));
#148427=CARTESIAN_POINT('Ctrl Pts',(-15.5016983482262,55.0866407901903,
13.2895427859857));
#148428=CARTESIAN_POINT('Ctrl Pts',(-19.9367602075072,54.8029763008551,
4.40842349935545));
#148429=CARTESIAN_POINT('Ctrl Pts',(-19.6594995289409,54.51931181152,-5.51564787213054));
#148430=CARTESIAN_POINT('Ctrl Pts',(-14.7343535237793,54.2356473221848,
-14.1354189980568));
#148431=CARTESIAN_POINT('Ctrl Pts',(-6.32618393068655,53.9519828328497,
-19.4137693747118));
#148432=CARTESIAN_POINT('Ctrl Pts',(3.5775919401194,53.6683183435145,-20.1025941613248));
#148433=CARTESIAN_POINT('Ctrl Pts',(12.6355764578951,53.3846538541794,-16.0392054669125));
#148434=CARTESIAN_POINT('Ctrl Pts',(18.7065275181928,53.1009893648442,-8.18411486591757));
#148435=CARTESIAN_POINT('Ctrl Pts',(20.355233839487,52.8173248755091,1.60569209767359));
#148436=CARTESIAN_POINT('Ctrl Pts',(17.1919580836104,52.5336603861739,11.015918981818));
#148437=CARTESIAN_POINT('Ctrl Pts',(9.9644914139466,52.2499958968388,17.8219736165744));
#148438=CARTESIAN_POINT('Ctrl Pts',(0.381415220757358,51.9663314075036,
20.4149059143575));
#148439=CARTESIAN_POINT('Ctrl Pts',(-9.29182848092971,51.6826669181685,
18.181742898894));
#148440=CARTESIAN_POINT('Ctrl Pts',(-16.7684786616583,51.3990024288333,
11.6504066959607));
#148441=CARTESIAN_POINT('Ctrl Pts',(-20.2810518480289,51.1153379394982,
2.36490801307118));
#148442=CARTESIAN_POINT('Ctrl Pts',(-18.9991736056591,50.8316734501631,
-7.47965606682882));
#148443=CARTESIAN_POINT('Ctrl Pts',(-13.2258807684735,50.5480089608279,
-15.5560255662346));
#148444=CARTESIAN_POINT('Ctrl Pts',(-4.32598273092673,50.2643444714928,
-19.9549424065277));
#148445=CARTESIAN_POINT('Ctrl Pts',(5.59657988960176,49.9806799821576,-19.636500369603));
#148446=CARTESIAN_POINT('Ctrl Pts',(14.1961080839485,49.6970154928225,-14.6759793011752));
#148447=CARTESIAN_POINT('Ctrl Pts',(19.4396688506857,49.4133510034873,-6.24604900305533));
#148448=CARTESIAN_POINT('Ctrl Pts',(20.0876816686406,49.1296865141522,3.66045056925605));
#148449=CARTESIAN_POINT('Ctrl Pts',(15.9869559642162,48.846022024817,12.7016176991295));
#148450=CARTESIAN_POINT('Ctrl Pts',(8.10690545391116,48.5623575354819,18.7401157185831));
#148451=CARTESIAN_POINT('Ctrl Pts',(-1.68962177376686,48.2786930461467,
20.3484405162329));
#148452=CARTESIAN_POINT('Ctrl Pts',(-11.0867215245292,47.9950285568116,
17.1463832635249));
#148453=CARTESIAN_POINT('Ctrl Pts',(-17.8629144703433,47.7113640674764,
9.89091198056374));
#148454=CARTESIAN_POINT('Ctrl Pts',(-20.4163050314229,47.4276995781413,
0.297223898358779));
#148455=CARTESIAN_POINT('Ctrl Pts',(-18.1432703349345,47.1440350888062,
-9.36672806990475));
#148456=CARTESIAN_POINT('Ctrl Pts',(-11.5811569797474,46.860370599471,-16.8163805913277));
#148457=CARTESIAN_POINT('Ctrl Pts',(-2.28125201765766,46.5767061101359,
-20.2906318879902));
#148458=CARTESIAN_POINT('Ctrl Pts',(7.55794212237173,46.2930416208007,-18.9681671243389));
#148459=CARTESIAN_POINT('Ctrl Pts',(15.6104347657974,46.0093771314656,-13.1616176667141));
#148460=CARTESIAN_POINT('Ctrl Pts',(19.9726124124846,45.7257126421304,-4.2436548637517));
#148461=CARTESIAN_POINT('Ctrl Pts',(19.61325397029,45.4420481527953,5.67751018307102));
#148462=CARTESIAN_POINT('Ctrl Pts',(14.617311964133,45.1583836634601,14.256508833694));
#148463=CARTESIAN_POINT('Ctrl Pts',(6.1658297143793,44.874719174125,19.4652612907007));
#148464=CARTESIAN_POINT('Ctrl Pts',(-3.74325792585103,44.5910546847898,
20.0724157311104));
#148465=CARTESIAN_POINT('Ctrl Pts',(-12.7674374217743,44.3073901954547,
15.934440525574));
#148466=CARTESIAN_POINT('Ctrl Pts',(-18.77338798978,44.0237257061195,8.02955519111489));
#148467=CARTESIAN_POINT('Ctrl Pts',(-20.3412997537626,43.7400612167844,
-1.77352121767841));
#148468=CARTESIAN_POINT('Ctrl Pts',(-17.1005175472903,43.4563967274492,
-11.1573362769433));
#148469=CARTESIAN_POINT('Ctrl Pts',(-9.81716399008091,43.1727322381141,
-17.9035511665657));
#148470=CARTESIAN_POINT('Ctrl Pts',(-0.213027697376223,42.8890677487789,
-20.4173571350978));
#148471=CARTESIAN_POINT('Ctrl Pts',(9.44146845513648,42.6054032594438,-18.1044891281869));
#148472=CARTESIAN_POINT('Ctrl Pts',(16.8639964943994,42.3217387701086,-11.5117103602749));
#148473=CARTESIAN_POINT('Ctrl Pts',(20.2998668843451,42.0380742807735,-2.19755720286068));
#148474=CARTESIAN_POINT('Ctrl Pts',(18.9368380559786,41.7544097914383,7.63609963421245));
#148475=CARTESIAN_POINT('Ctrl Pts',(13.0971307418911,41.4707453021032,15.6645784977378));
#148476=CARTESIAN_POINT('Ctrl Pts',(4.16125482544413,41.187080812768,19.9899427577892));
#148477=CARTESIAN_POINT('Ctrl Pts',(-5.75834392242889,40.9034163234329,
19.5896740262063));
#148478=CARTESIAN_POINT('Ctrl Pts',(-14.3166671355611,40.6197518340978,
14.5583960418542));
#148479=CARTESIAN_POINT('Ctrl Pts',(-19.4905227008492,40.3360873447626,
6.08550556895152));
#148480=CARTESIAN_POINT('Ctrl Pts',(-20.056808438875,40.0524228554275,-3.82600162416772));
#148481=CARTESIAN_POINT('Ctrl Pts',(-15.8816541030699,39.7687583660923,
-12.8330400191265));
#148482=CARTESIAN_POINT('Ctrl Pts',(-7.95206837638299,39.4850938767571,
-18.8063409976389));
#148483=CARTESIAN_POINT('Ctrl Pts',(1.85739050078578,39.2014293874221,-20.3338130636791));
#148484=CARTESIAN_POINT('Ctrl Pts',(11.22776128586,38.9177648980869,-17.0543610168275));
#148485=CARTESIAN_POINT('Ctrl Pts',(17.9438833918827,38.6341004087517,-9.74324904716811));
#148486=CARTESIAN_POINT('Ctrl Pts',(20.418062017967,38.3504359194166,-0.128827873771525));
#148487=CARTESIAN_POINT('Ctrl Pts',(18.0654000330317,38.0667714300815,9.51604827748511));
#148488=CARTESIAN_POINT('Ctrl Pts',(11.4420679715514,37.7831069407463,16.911325604874));
#148489=CARTESIAN_POINT('Ctrl Pts',(2.11382501437564,37.4994424514112,20.3087566590058));
#148490=CARTESIAN_POINT('Ctrl Pts',(-7.7141272819496,37.215777962076,18.9051869420536));
#148491=CARTESIAN_POINT('Ctrl Pts',(-15.7184558418048,36.9321134727409,
13.0324210900526));
#148492=CARTESIAN_POINT('Ctrl Pts',(-20.0069331376461,36.6484489834057,
4.07878401019037));
#148493=CARTESIAN_POINT('Ctrl Pts',(-19.5657609629451,36.3647844940706,
-5.83907971461386));
#148494=CARTESIAN_POINT('Ctrl Pts',(-14.4992324850331,36.0811200047354,
-14.3765820052173));
#148495=CARTESIAN_POINT('Ctrl Pts',(-6.00507803595772,35.7974555154003,
-19.515452573347));
#148496=CARTESIAN_POINT('Ctrl Pts',(3.90868046309055,35.5137910260651,-20.0408602135774));
#148497=CARTESIAN_POINT('Ctrl Pts',(12.8984239649587,35.23012653673,-15.8285972830403));
#148498=CARTESIAN_POINT('Ctrl Pts',(18.8389749994973,34.9464620473948,-7.87444694762198));
#148499=CARTESIAN_POINT('Ctrl Pts',(20.3259789448351,34.6627975580598,1.94122943178962));
#148500=CARTESIAN_POINT('Ctrl Pts',(17.0079176999362,34.3791330687245,11.2979928942992));
#148501=CARTESIAN_POINT('Ctrl Pts',(9.66916195122188,34.0954685793894,17.9839153577354));
#148502=CARTESIAN_POINT('Ctrl Pts',(0.0446387187243297,33.8118040900542,
20.4184099158022));
#148503=CARTESIAN_POINT('Ctrl Pts',(-9.59049187580613,33.5281396007191,
18.026023134332));
#148504=CARTESIAN_POINT('Ctrl Pts',(-16.9583161239834,33.244475111384,11.3721923239707));
#148505=CARTESIAN_POINT('Ctrl Pts',(-20.3174026259039,32.9608106220488,
2.03013391545447));
#148506=CARTESIAN_POINT('Ctrl Pts',(-18.8730118246912,32.6771461327137,
-7.79217748683771));
#148507=CARTESIAN_POINT('Ctrl Pts',(-12.9678962068931,32.3934816433785,
-15.7717553590965));
#148508=CARTESIAN_POINT('Ctrl Pts',(-3.9953961133503,32.1098171540434,-20.0242526358475));
#148509=CARTESIAN_POINT('Ctrl Pts',(2.6131573529861,31.9207074944866,-19.7009253634569));
#148510=CARTESIAN_POINT('Ctrl Pts',(5.68601985479465,31.8261526647082,-18.7700623278891));
#148511=CARTESIAN_POINT('Ctrl Pts',(2.35124930762562,55.6493765691575,19.4657990442313));
#148512=CARTESIAN_POINT('Ctrl Pts',(-0.835506991249996,55.5548217393791,
19.8507233170175));
#148513=CARTESIAN_POINT('Ctrl Pts',(-7.39859942014385,55.3657120798223,
19.025705568943));
#148514=CARTESIAN_POINT('Ctrl Pts',(-15.4976584671414,55.0820475904872,
13.2860807705753));
#148515=CARTESIAN_POINT('Ctrl Pts',(-19.931567470506,54.798383101152,4.40727512992858));
#148516=CARTESIAN_POINT('Ctrl Pts',(-19.654377781028,54.5147186118169,-5.51421105245834));
#148517=CARTESIAN_POINT('Ctrl Pts',(-14.7305154059527,54.2310541224818,
-14.13173668801));
#148518=CARTESIAN_POINT('Ctrl Pts',(-6.32453584432243,53.9473896331466,
-19.4087120573774));
#148519=CARTESIAN_POINT('Ctrl Pts',(3.57665991872979,53.6637251438114,-20.0973573976911));
#148520=CARTESIAN_POINT('Ctrl Pts',(12.6322848940153,53.3800606544763,-16.035027226387));
#148521=CARTESIAN_POINT('Ctrl Pts',(18.7016544212876,53.0963961651411,-8.18198288890569));
#148522=CARTESIAN_POINT('Ctrl Pts',(20.3499312714717,52.812731675806,1.60527381176133));
#148523=CARTESIAN_POINT('Ctrl Pts',(17.1874795446057,52.5290671864708,11.0130493154504));
#148524=CARTESIAN_POINT('Ctrl Pts',(9.96189564787046,52.2454026971357,17.8173309606632));
#148525=CARTESIAN_POINT('Ctrl Pts',(0.381315860574426,51.9617382078005,
20.4095877950678));
#148526=CARTESIAN_POINT('Ctrl Pts',(-9.2894079426524,51.6780737184654,18.1770065224941));
#148527=CARTESIAN_POINT('Ctrl Pts',(-16.7641104433357,51.3944092291302,
11.6473717442906));
#148528=CARTESIAN_POINT('Ctrl Pts',(-20.2757685978221,51.1107447397951,
2.36429195032073));
#148529=CARTESIAN_POINT('Ctrl Pts',(-18.9942242871754,50.82708025046,-7.47770760310978));
#148530=CARTESIAN_POINT('Ctrl Pts',(-13.2224354029684,50.5434157611248,
-15.5519731938906));
#148531=CARTESIAN_POINT('Ctrl Pts',(-4.32485580473984,50.2597512717897,
-19.9497441085165));
#148532=CARTESIAN_POINT('Ctrl Pts',(5.59512197058706,49.9760867824545,-19.6313850263099));
#148533=CARTESIAN_POINT('Ctrl Pts',(14.1924099725245,49.6924222931194,-14.6721561824483));
#148534=CARTESIAN_POINT('Ctrl Pts',(19.4346047823551,49.4087578037842,-6.24442189617403));
#148535=CARTESIAN_POINT('Ctrl Pts',(20.0824487918151,49.1250933144491,3.6594970153683));
#148536=CARTESIAN_POINT('Ctrl Pts',(15.982791333736,48.8414288251139,12.6983089051138));
#148537=CARTESIAN_POINT('Ctrl Pts',(8.10479359061236,48.5577643357788,18.7352338850867));
#148538=CARTESIAN_POINT('Ctrl Pts',(-1.68918162428767,48.2740998464436,
20.3431397112644));
#148539=CARTESIAN_POINT('Ctrl Pts',(-11.0838334138411,47.9904353571085,
17.1419166001694));
#148540=CARTESIAN_POINT('Ctrl Pts',(-17.8582611493331,47.7067708677733,
9.88833538038999));
#148541=CARTESIAN_POINT('Ctrl Pts',(-20.4109865476274,47.4231063784382,
0.297146471004289));
#148542=CARTESIAN_POINT('Ctrl Pts',(-18.1385439807228,47.1394418891031,
-9.3642880205726));
#148543=CARTESIAN_POINT('Ctrl Pts',(-11.5781400677432,46.8557773997679,
-16.8119998942556));
#148544=CARTESIAN_POINT('Ctrl Pts',(-2.28065774744712,46.5721129104328,
-20.2853461422722));
#148545=CARTESIAN_POINT('Ctrl Pts',(7.55597326499801,46.2884484210976,-18.9632258830455));
#148546=CARTESIAN_POINT('Ctrl Pts',(15.6063682197591,46.0047839317625,-13.1581890418883));
#148547=CARTESIAN_POINT('Ctrl Pts',(19.967409511406,45.7211194424273,-4.24254938410727));
#148548=CARTESIAN_POINT('Ctrl Pts',(19.6081446827251,45.4374549530922,5.67603118156409));
#148549=CARTESIAN_POINT('Ctrl Pts',(14.6135041283519,45.153790463757,14.2527949877705));
#148550=CARTESIAN_POINT('Ctrl Pts',(6.16422350476539,44.8701259744219,19.4601905554922));
#148551=CARTESIAN_POINT('Ctrl Pts',(-3.74228280049948,44.5864614850867,
20.0671868310897));
#148552=CARTESIAN_POINT('Ctrl Pts',(-12.7641114816037,44.3027969957516,
15.9302895754586));
#148553=CARTESIAN_POINT('Ctrl Pts',(-18.7684974887977,44.0191325064164,
8.02746347769743));
#148554=CARTESIAN_POINT('Ctrl Pts',(-20.3360008089754,43.7354680170813,
-1.77305921224488));
#148555=CARTESIAN_POINT('Ctrl Pts',(-17.0960628320355,43.4518035277461,
-11.1544297709865));
#148556=CARTESIAN_POINT('Ctrl Pts',(-9.81460660138991,43.168139038411,-17.8988872596239));
#148557=CARTESIAN_POINT('Ctrl Pts',(-0.212972203281932,42.8844745490758,
-20.4120383772274));
#148558=CARTESIAN_POINT('Ctrl Pts',(9.43900893580097,42.6008100597407,-18.0997728765485));
#148559=CARTESIAN_POINT('Ctrl Pts',(16.8596033932998,42.3171455704055,-11.5087115392387));
#148560=CARTESIAN_POINT('Ctrl Pts',(20.2945787328941,42.0334810810704,-2.19698473529835));
#148561=CARTESIAN_POINT('Ctrl Pts',(18.9319049759631,41.7498165917352,7.6341104166678));
#148562=CARTESIAN_POINT('Ctrl Pts',(13.093718916024,41.4661521024001,15.6604978471609));
#148563=CARTESIAN_POINT('Ctrl Pts',(4.16017081115633,41.1824876130649,19.9847353421248));
#148564=CARTESIAN_POINT('Ctrl Pts',(-5.75684386358899,40.8988231237298,
19.5845708812588));
#148565=CARTESIAN_POINT('Ctrl Pts',(-14.3129376182929,40.6151586343947,
14.5546035537758));
#148566=CARTESIAN_POINT('Ctrl Pts',(-19.4854453849984,40.3314941450595,
6.08392028392046));
#148567=CARTESIAN_POINT('Ctrl Pts',(-20.0515836045816,40.0478296557244,
-3.8250049439355));
#148568=CARTESIAN_POINT('Ctrl Pts',(-15.8775169039115,39.7641651663892,
-12.8296969893626));
#148569=CARTESIAN_POINT('Ctrl Pts',(-7.94999684841872,39.480500677054,-18.8014419123395));
#148570=CARTESIAN_POINT('Ctrl Pts',(1.85690664725484,39.196836187719,-20.3285160691879));
#148571=CARTESIAN_POINT('Ctrl Pts',(11.2248364340628,38.9131716983838,-17.049918325431));
#148572=CARTESIAN_POINT('Ctrl Pts',(17.9392089783248,38.6295072090486,-9.7407109134512));
#148573=CARTESIAN_POINT('Ctrl Pts',(20.4127430764725,38.3458427197135,-0.128794313881315));
#148574=CARTESIAN_POINT('Ctrl Pts',(18.0606939641738,38.0621782303784,9.51356932997351));
#148575=CARTESIAN_POINT('Ctrl Pts',(11.4390872924781,37.7785137410432,16.9069201744562));
#148576=CARTESIAN_POINT('Ctrl Pts',(2.11327435920404,37.4948492517081,20.3034661917541));
#148577=CARTESIAN_POINT('Ctrl Pts',(-7.712117738077,37.2111847623729,18.9002621072068));
#148578=CARTESIAN_POINT('Ctrl Pts',(-15.7143611560578,36.9275202730378,
13.0290261211706));
#148579=CARTESIAN_POINT('Ctrl Pts',(-20.0017212960097,36.6438557837026,
4.07772147968539));
#148580=CARTESIAN_POINT('Ctrl Pts',(-19.5606640472892,36.3601912943675,
-5.83755862393387));
#148581=CARTESIAN_POINT('Ctrl Pts',(-14.4954554093735,36.0765268050323,
-14.3728368800639));
#148582=CARTESIAN_POINT('Ctrl Pts',(-6.00351370203,35.7928623156972,-19.5103687631306));
#148583=CARTESIAN_POINT('Ctrl Pts',(3.90766224405295,35.509197826362,-20.0356395340032));
#148584=CARTESIAN_POINT('Ctrl Pts',(12.8950639041948,35.2255333370269,-15.8244739049234));
#148585=CARTESIAN_POINT('Ctrl Pts',(18.8340674097279,34.9418688476917,-7.87239564088401));
#148586=CARTESIAN_POINT('Ctrl Pts',(20.3206839976264,34.6582043583567,1.94072373947375));
#148587=CARTESIAN_POINT('Ctrl Pts',(17.0034870942015,34.3745398690214,11.2950497442436));
#148588=CARTESIAN_POINT('Ctrl Pts',(9.6666431430233,34.0908753796863,17.9792305213538));
#148589=CARTESIAN_POINT('Ctrl Pts',(0.04462703908561,33.8072108903511,20.4130908725788));
#148590=CARTESIAN_POINT('Ctrl Pts',(-9.58799343370113,33.523546401016,18.0213273453319));
#148591=CARTESIAN_POINT('Ctrl Pts',(-16.9538986553845,33.2398819116809,
11.3692298036064));
#148592=CARTESIAN_POINT('Ctrl Pts',(-20.3121095021403,32.9562174223457,
2.0296051496491));
#148593=CARTESIAN_POINT('Ctrl Pts',(-18.8680961779298,32.6725529330106,
-7.79014778567214));
#148594=CARTESIAN_POINT('Ctrl Pts',(-12.9645164222377,32.3888884436754,
-15.7676464364197));
#148595=CARTESIAN_POINT('Ctrl Pts',(-3.99435877261951,32.1052239543403,
-20.0190370340698));
#148596=CARTESIAN_POINT('Ctrl Pts',(2.61248231763726,31.9161142947835,-19.6957920450345));
#148597=CARTESIAN_POINT('Ctrl Pts',(5.684538784512,31.8215594650051,-18.7651731818384));
#148598=CARTESIAN_POINT('Ctrl Pts',(2.32499489361428,55.4525251533119,19.2484409165708));
#148599=CARTESIAN_POINT('Ctrl Pts',(-0.825927285719014,55.3579703235335,
19.6290368312674));
#148600=CARTESIAN_POINT('Ctrl Pts',(-7.31612921601654,55.1688606639768,
18.813246372444));
#148601=CARTESIAN_POINT('Ctrl Pts',(-15.3245207063658,54.8851961746416,
13.1377086815575));
#148602=CARTESIAN_POINT('Ctrl Pts',(-19.7090215990246,54.6015316853065,
4.35805929734841));
#148603=CARTESIAN_POINT('Ctrl Pts',(-19.4348742990482,54.3178671959714,
-5.45263306650719));
#148604=CARTESIAN_POINT('Ctrl Pts',(-14.5660246419556,54.0342027066362,
-13.9739234002933));
#148605=CARTESIAN_POINT('Ctrl Pts',(-6.25390357157437,53.750538217301,-19.1919698858997));
#148606=CARTESIAN_POINT('Ctrl Pts',(3.53671614488966,53.4668737279659,-19.8729246705337));
#148607=CARTESIAN_POINT('Ctrl Pts',(12.491217870594,53.1832092386308,-15.8559597752955));
#148608=CARTESIAN_POINT('Ctrl Pts',(18.492807411069,52.8995447492956,-8.0906124455394));
#148609=CARTESIAN_POINT('Ctrl Pts',(20.1226783565312,52.6158802599605,1.58734727266439));
#148610=CARTESIAN_POINT('Ctrl Pts',(16.9955421586899,52.3322157706253,10.8900636139818));
#148611=CARTESIAN_POINT('Ctrl Pts',(9.85064853032163,52.0485512812902,17.6183599930405));
#148612=CARTESIAN_POINT('Ctrl Pts',(0.37705756702019,51.764886791955,20.1816683969376));
#148613=CARTESIAN_POINT('Ctrl Pts',(-9.18567058791066,51.4812223026199,
17.9740189624988));
#148614=CARTESIAN_POINT('Ctrl Pts',(-16.5769010866546,51.1975578132847,
11.5173023870012));
#148615=CARTESIAN_POINT('Ctrl Pts',(-20.0493435889592,50.9138933239496,
2.33788926101594));
#148616=CARTESIAN_POINT('Ctrl Pts',(-18.782110637875,50.6302288346144,-7.39420201515054));
#148617=CARTESIAN_POINT('Ctrl Pts',(-13.0747768813237,50.3465643452793,
-15.3783000934356));
#148618=CARTESIAN_POINT('Ctrl Pts',(-4.27655896815896,50.0628998559441,
-19.7269599080372));
#148619=CARTESIAN_POINT('Ctrl Pts',(5.53263972709995,49.779235366609,-19.4121560280371));
#148620=CARTESIAN_POINT('Ctrl Pts',(14.0339194829231,49.4955708772738,-14.5083082370103));
#148621=CARTESIAN_POINT('Ctrl Pts',(19.2175732824715,49.2119063879387,-6.17468874411822));
#148622=CARTESIAN_POINT('Ctrl Pts',(19.8581826421499,48.9282418986035,3.61863042017902));
#148623=CARTESIAN_POINT('Ctrl Pts',(15.8043071702995,48.6445774092684,12.5565034472994));
#148624=CARTESIAN_POINT('Ctrl Pts',(8.01428516352118,48.3609129199332,18.5260124495264));
#148625=CARTESIAN_POINT('Ctrl Pts',(-1.67031807517956,48.0772484305981,
20.1159623554698));
#148626=CARTESIAN_POINT('Ctrl Pts',(-10.9600572414944,47.7935839412629,
16.9504881706475));
#148627=CARTESIAN_POINT('Ctrl Pts',(-17.6588331060421,47.5099194519278,
9.77790965865729));
#148628=CARTESIAN_POINT('Ctrl Pts',(-20.18305152782,47.2262549625926,0.293828155811846));
#148629=CARTESIAN_POINT('Ctrl Pts',(-17.9359859430751,46.9425904732575,
-9.25971447776634));
#148630=CARTESIAN_POINT('Ctrl Pts',(-11.4488438389931,46.6589259839223,
-16.6242557340227));
#148631=CARTESIAN_POINT('Ctrl Pts',(-2.2551890241383,46.3752614945872,-20.0588141829296));
#148632=CARTESIAN_POINT('Ctrl Pts',(7.47159366326693,46.0915970052521,-18.7514583990392));
#148633=CARTESIAN_POINT('Ctrl Pts',(15.4320876752591,45.8079325159169,-13.0112479779224));
#148634=CARTESIAN_POINT('Ctrl Pts',(19.7444280366068,45.5242680265818,-4.19517168506042));
#148635=CARTESIAN_POINT('Ctrl Pts',(19.3891752156577,45.2406035372466,5.61264540269537));
#148636=CARTESIAN_POINT('Ctrl Pts',(14.4503111663073,44.9569390479115,14.0936301624802));
#148637=CARTESIAN_POINT('Ctrl Pts',(6.09538594988381,44.6732745585763,19.2428733322712));
#148638=CARTESIAN_POINT('Ctrl Pts',(-3.70049171400454,44.3896100692412,
19.8430911159138));
#148639=CARTESIAN_POINT('Ctrl Pts',(-12.6215711885806,44.105945579906,15.7523917133707));
#148640=CARTESIAN_POINT('Ctrl Pts',(-18.5589045895573,43.8222810905709,
7.93781861694916));
#148641=CARTESIAN_POINT('Ctrl Pts',(-20.1089031752381,43.5386166012357,
-1.75325897937906));
#148642=CARTESIAN_POINT('Ctrl Pts',(-16.9051464639723,43.2549521119006,
-11.02986522998));
#148643=CARTESIAN_POINT('Ctrl Pts',(-9.70500422891889,42.9712876225654,
-17.6990055335474));
#148644=CARTESIAN_POINT('Ctrl Pts',(-0.210593884955166,42.6876231332303,
-20.1840916113531));
#148645=CARTESIAN_POINT('Ctrl Pts',(9.33360096427893,42.4039586438951,-17.8976478063316));
#148646=CARTESIAN_POINT('Ctrl Pts',(16.6713276318887,42.12029415456,-11.3801906376871));
#148647=CARTESIAN_POINT('Ctrl Pts',(20.0679436707092,41.8366296652248,-2.17245041119846));
#148648=CARTESIAN_POINT('Ctrl Pts',(18.7204872610169,41.5529651758897,7.54885823618261));
#148649=CARTESIAN_POINT('Ctrl Pts',(12.9474978074302,41.2693006865546,15.4856128224382));
#148650=CARTESIAN_POINT('Ctrl Pts',(4.11371305596487,40.9856361972194,19.7615603850772));
#148651=CARTESIAN_POINT('Ctrl Pts',(-5.69255562759324,40.7019717078843,
19.3658646692227));
#148652=CARTESIAN_POINT('Ctrl Pts',(-14.1531011639442,40.4183072185491,
14.3920683504143));
#148653=CARTESIAN_POINT('Ctrl Pts',(-19.2678461342498,40.134642729214,6.01597949687477));
#148654=CARTESIAN_POINT('Ctrl Pts',(-19.8276621348665,39.8509782398788,
-3.78229007684054));
#148655=CARTESIAN_POINT('Ctrl Pts',(-15.7002083685513,39.5673137505437,
-12.686424285195));
#148656=CARTESIAN_POINT('Ctrl Pts',(-7.8612170785216,39.2836492612085,-18.5914811137912));
#148657=CARTESIAN_POINT('Ctrl Pts',(1.83617006735736,38.9999847718734,-20.1015020195678));
#148658=CARTESIAN_POINT('Ctrl Pts',(11.0994856427547,38.7163202825382,-16.859517265584));
#148659=CARTESIAN_POINT('Ctrl Pts',(17.7388769687032,38.4326557932031,-9.63193375415516));
#148660=CARTESIAN_POINT('Ctrl Pts',(20.1847884409948,38.148991303868,-0.12735603287229));
#148661=CARTESIAN_POINT('Ctrl Pts',(17.8590052988363,37.8653268145328,9.4073287223333));
#148662=CARTESIAN_POINT('Ctrl Pts',(11.3113439036215,37.5816623251977,16.7181160136924));
#148663=CARTESIAN_POINT('Ctrl Pts',(2.08967485184964,37.2979978358625,20.0767318809684));
#148664=CARTESIAN_POINT('Ctrl Pts',(-7.62599442925154,37.0143333465273,
18.6891977566313));
#148665=CARTESIAN_POINT('Ctrl Pts',(-15.5388746240397,36.7306688571922,
12.8835274547979));
#148666=CARTESIAN_POINT('Ctrl Pts',(-19.7783566544479,36.447004367857,4.03218445804355));
#148667=CARTESIAN_POINT('Ctrl Pts',(-19.3422248048934,36.163339878522,-5.77236902336261));
#148668=CARTESIAN_POINT('Ctrl Pts',(-14.3335807382467,35.8796753891867,
-14.2123315163459));
#148669=CARTESIAN_POINT('Ctrl Pts',(-5.93647081941352,35.5960108998517,
-19.2924911824296));
#148670=CARTESIAN_POINT('Ctrl Pts',(3.86402428529894,35.3123464105164,-19.8118961236782));
#148671=CARTESIAN_POINT('Ctrl Pts',(12.7510613000282,35.0286819211814,-15.6477576999141));
#148672=CARTESIAN_POINT('Ctrl Pts',(18.6237421338962,34.7450174318461,-7.78448249497116));
#148673=CARTESIAN_POINT('Ctrl Pts',(20.093757688683,34.4613529425111,1.91905121165081));
#148674=CARTESIAN_POINT('Ctrl Pts',(16.813603991288,34.1776884531758,11.1689147418606));
#148675=CARTESIAN_POINT('Ctrl Pts',(9.55869422022682,33.8940239638408,17.778451819285));
#148676=CARTESIAN_POINT('Ctrl Pts',(0.0441264831404723,33.6103594745056,
20.1851318772931));
#148677=CARTESIAN_POINT('Ctrl Pts',(-9.48091734348675,33.3266949851705,
17.8200792453289));
#148678=CARTESIAN_POINT('Ctrl Pts',(-16.7645785725748,33.0430304958353,
11.2422646451366));
#148679=CARTESIAN_POINT('Ctrl Pts',(-20.0852613408449,32.7593660065002,
2.0069437579902));
#148680=CARTESIAN_POINT('Ctrl Pts',(-18.6574256024406,32.475701517165,-7.70316059286179));
#148681=CARTESIAN_POINT('Ctrl Pts',(-12.8196685084334,32.1920370278299,
-15.5915497502714));
#148682=CARTESIAN_POINT('Ctrl Pts',(-3.94990131272888,31.9083725384947,
-19.7955112435984));
#148683=CARTESIAN_POINT('Ctrl Pts',(2.58355223125832,31.7192628789379,-19.4757926840709));
#148684=CARTESIAN_POINT('Ctrl Pts',(5.62106434382722,31.6247080491596,-18.5556383510944));
#148685=CARTESIAN_POINT('Ctrl Pts',(2.29623240287978,54.9887272875339,19.0103186286308));
#148686=CARTESIAN_POINT('Ctrl Pts',(-0.815983788566323,54.8941724577555,
19.3862392958837));
#148687=CARTESIAN_POINT('Ctrl Pts',(-7.22546411714879,54.7050627981988,
18.5805245364269));
#148688=CARTESIAN_POINT('Ctrl Pts',(-15.1350380983662,54.4213983088636,
12.9752015336346));
#148689=CARTESIAN_POINT('Ctrl Pts',(-19.4651871309031,54.1377338195285,
4.30414963445148));
#148690=CARTESIAN_POINT('Ctrl Pts',(-19.1944890608874,53.8540693301933,
-5.38518456035737));
#148691=CARTESIAN_POINT('Ctrl Pts',(-14.3858367459639,53.5704048408582,
-13.8010697766533));
#148692=CARTESIAN_POINT('Ctrl Pts',(-6.17654920598262,53.286740351523,-18.9545697240664));
#148693=CARTESIAN_POINT('Ctrl Pts',(3.4929702879451,53.0030758621879,-19.6271015565293));
#148694=CARTESIAN_POINT('Ctrl Pts',(12.3367033313028,52.7194113728527,-15.6598253868265));
#148695=CARTESIAN_POINT('Ctrl Pts',(18.26405653133,52.4357468835176,-7.99053357547642));
#148696=CARTESIAN_POINT('Ctrl Pts',(19.8737654420741,52.1520823941824,1.56771218797512));
#148697=CARTESIAN_POINT('Ctrl Pts',(16.7853116203566,51.8684179048472,10.7553561877176));
#148698=CARTESIAN_POINT('Ctrl Pts',(9.7287983418804,51.5847534155121,17.4004251975624));
#148699=CARTESIAN_POINT('Ctrl Pts',(0.372393496635935,51.301088926177,19.9320260995471));
#148700=CARTESIAN_POINT('Ctrl Pts',(-9.07204611197383,51.0174244368418,
17.7516847503357));
#148701=CARTESIAN_POINT('Ctrl Pts',(-16.3718488697615,50.7337599475067,
11.3748361765261));
#148702=CARTESIAN_POINT('Ctrl Pts',(-19.8013381235903,50.4500954581715,
2.30897014357578));
#148703=CARTESIAN_POINT('Ctrl Pts',(-18.5497805262892,50.1664309688364,
-7.30273754707229));
#148704=CARTESIAN_POINT('Ctrl Pts',(-12.9130450944124,49.8827664795012,
-15.1880742871875));
#148705=CARTESIAN_POINT('Ctrl Pts',(-4.22365898036825,49.5991019901661,
-19.4829422448911));
#148706=CARTESIAN_POINT('Ctrl Pts',(5.46420232823439,49.3154375008309,-19.1720324117574));
#148707=CARTESIAN_POINT('Ctrl Pts',(13.8603233358139,49.0317730114958,-14.3288440170322));
#148708=CARTESIAN_POINT('Ctrl Pts',(18.979856607036,48.7481085221606,-6.0983093564561));
#148709=CARTESIAN_POINT('Ctrl Pts',(19.6125417859329,48.4644440328255,3.57386884803818));
#148710=CARTESIAN_POINT('Ctrl Pts',(15.6088117608643,48.1807795434903,12.4011825745913));
#148711=CARTESIAN_POINT('Ctrl Pts',(7.91515041865896,47.8971150541552,18.2968502123193));
#148712=CARTESIAN_POINT('Ctrl Pts',(-1.64965664963515,47.6134505648201,
19.8671328272861));
#148713=CARTESIAN_POINT('Ctrl Pts',(-10.8244840173986,47.3297860754849,
16.7408147829438));
#148714=CARTESIAN_POINT('Ctrl Pts',(-17.440397664954,47.0461215861498,9.65695931067027));
#148715=CARTESIAN_POINT('Ctrl Pts',(-19.9333921230027,46.7624570968146,
0.290193573479362));
#148716=CARTESIAN_POINT('Ctrl Pts',(-17.7141221892633,46.4787926074795,
-9.14517407726722));
#148717=CARTESIAN_POINT('Ctrl Pts',(-11.3072244443864,46.1951281181443,
-16.4186177616698));
#148718=CARTESIAN_POINT('Ctrl Pts',(-2.22729288817802,45.9114636288091,
-19.8106915636451));
#148719=CARTESIAN_POINT('Ctrl Pts',(7.3791718793543,45.6277991394741,-18.519507450646));
#148720=CARTESIAN_POINT('Ctrl Pts',(15.2411965298458,45.3441346501388,-12.8503020267311));
#148721=CARTESIAN_POINT('Ctrl Pts',(19.5001942969629,45.0604701608038,-4.14327843866249));
#148722=CARTESIAN_POINT('Ctrl Pts',(19.149335866412,44.7768056714686,5.54321835353227));
#148723=CARTESIAN_POINT('Ctrl Pts',(14.2715643558846,44.4931411821334,13.919295408728));
#148724=CARTESIAN_POINT('Ctrl Pts',(6.01998751836924,44.2094766927983,19.0048437014954));
#148725=CARTESIAN_POINT('Ctrl Pts',(-3.65471753770749,43.9258122034632,
19.5976369381404));
#148726=CARTESIAN_POINT('Ctrl Pts',(-12.4654454438462,43.642147714128,15.5575384854444));
#148727=CARTESIAN_POINT('Ctrl Pts',(-18.3293354846332,43.3584832247928,
7.8396297445323));
#148728=CARTESIAN_POINT('Ctrl Pts',(-19.860160967385,43.0748187354577,-1.73157159515585));
#148729=CARTESIAN_POINT('Ctrl Pts',(-16.6960339420766,42.7911542461225,
-10.8934284981642));
#148730=CARTESIAN_POINT('Ctrl Pts',(-9.58495570324397,42.5074897567875,
-17.4800731693675));
#148731=CARTESIAN_POINT('Ctrl Pts',(-0.207988890170126,42.2238252674523,
-19.9344193409579));
#148732=CARTESIAN_POINT('Ctrl Pts',(9.21814660603553,41.9401607781171,-17.6762582858823));
#148733=CARTESIAN_POINT('Ctrl Pts',(16.4651073916866,41.656496288782,-11.2394204663684));
#148734=CARTESIAN_POINT('Ctrl Pts',(19.8197081218965,41.3728317994468,-2.14557773161848));
#148735=CARTESIAN_POINT('Ctrl Pts',(18.4889194180165,41.0891673101117,7.4554807084241));
#148736=CARTESIAN_POINT('Ctrl Pts',(12.7873404302362,40.8055028207765,15.2940595840619));
#148737=CARTESIAN_POINT('Ctrl Pts',(4.06282743286065,40.5218383314414,19.5171147224783));
#148738=CARTESIAN_POINT('Ctrl Pts',(-5.62214010851725,40.2381738421062,
19.1263136657279));
#148739=CARTESIAN_POINT('Ctrl Pts',(-13.9780307684675,39.9545093527711,
14.2140419893612));
#148740=CARTESIAN_POINT('Ctrl Pts',(-19.0295075960294,39.670844863436,5.9415633037382));
#148741=CARTESIAN_POINT('Ctrl Pts',(-19.5823988098096,39.3871803741007,
-3.73550407482647));
#148742=CARTESIAN_POINT('Ctrl Pts',(-15.5060006358226,39.1035158847657,
-12.5294963235376));
#148743=CARTESIAN_POINT('Ctrl Pts',(-7.7639757483737,38.8198513954304,-18.3615090452395));
#148744=CARTESIAN_POINT('Ctrl Pts',(1.81345709327477,38.5361869060954,-19.852851362199));
#148745=CARTESIAN_POINT('Ctrl Pts',(10.962187723492,38.2525224167602,-16.6509691656962));
#148746=CARTESIAN_POINT('Ctrl Pts',(17.5194514046147,37.9688579274251,-9.51278909236338));
#148747=CARTESIAN_POINT('Ctrl Pts',(19.935107551027,37.6851934380899,-0.125780669925069));
#148748=CARTESIAN_POINT('Ctrl Pts',(17.6380937766636,37.4015289487548,9.29096236976086));
#148749=CARTESIAN_POINT('Ctrl Pts',(11.1714253496994,37.1178644594196,16.5113170126989));
#148750=CARTESIAN_POINT('Ctrl Pts',(2.06382608535784,36.8341999700845,19.8283876240797));
#148751=CARTESIAN_POINT('Ctrl Pts',(-7.53166274505675,36.5505354807493,
18.4580169572718));
#148752=CARTESIAN_POINT('Ctrl Pts',(-15.3466625514509,36.2668709914142,
12.7241613749335));
#148753=CARTESIAN_POINT('Ctrl Pts',(-19.5337032236605,35.983206502079,3.98230732426164));
#148754=CARTESIAN_POINT('Ctrl Pts',(-19.1029662256092,35.6995420127439,
-5.70096623318445));
#148755=CARTESIAN_POINT('Ctrl Pts',(-14.1562778449197,35.4158775234087,
-14.0365284538077));
#148756=CARTESIAN_POINT('Ctrl Pts',(-5.86303814848935,35.1322130340736,
-19.0538477951946));
#148757=CARTESIAN_POINT('Ctrl Pts',(3.81622728966013,34.8485485447384,-19.5668278119631));
#148758=CARTESIAN_POINT('Ctrl Pts',(12.5933337176237,34.5648840554033,-15.4541987857508));
#148759=CARTESIAN_POINT('Ctrl Pts',(18.3933711571661,34.2812195660681,-7.68819031969704));
#148760=CARTESIAN_POINT('Ctrl Pts',(19.8452025226348,33.9975550767331,1.89531295213031));
#148761=CARTESIAN_POINT('Ctrl Pts',(16.6056244330345,33.7138905873978,11.0307581330315));
#148762=CARTESIAN_POINT('Ctrl Pts',(9.44045430743507,33.4302260980627,17.5585364623509));
#148763=CARTESIAN_POINT('Ctrl Pts',(0.0435830510866937,33.1465616087275,
19.9354472601053));
#148764=CARTESIAN_POINT('Ctrl Pts',(-9.36364550039437,32.8628971193925,
17.5996481914089));
#148765=CARTESIAN_POINT('Ctrl Pts',(-16.5571953167351,32.5792326300572,
11.1032026508149));
#148766=CARTESIAN_POINT('Ctrl Pts',(-19.8368305482356,32.2955681407222,
1.98211423944718));
#148767=CARTESIAN_POINT('Ctrl Pts',(-18.4265999691035,32.0119036513869,
-7.60786617228895));
#148768=CARTESIAN_POINT('Ctrl Pts',(-12.6611685974154,31.7282391620518,
-15.3987026344836));
#148769=CARTESIAN_POINT('Ctrl Pts',(-3.90087927873828,31.4445746727167,
-19.5506103385464));
#148770=CARTESIAN_POINT('Ctrl Pts',(2.55132695173345,31.2554650131599,-19.2349378570825));
#148771=CARTESIAN_POINT('Ctrl Pts',(5.55152620782898,31.1609101833815,-18.3260867174061));
#148772=CARTESIAN_POINT('Ctrl Pts',(2.30651117940881,54.2861781151759,19.095415771535));
#148773=CARTESIAN_POINT('Ctrl Pts',(-0.819544023557087,54.1916232853975,
19.4730080355294));
#148774=CARTESIAN_POINT('Ctrl Pts',(-7.25786099066229,54.0025136258408,
18.6636921445274));
#148775=CARTESIAN_POINT('Ctrl Pts',(-15.2027553932093,53.7188491365056,
13.0332767668349));
#148776=CARTESIAN_POINT('Ctrl Pts',(-19.5523252673849,53.4351846471705,
4.32341528536645));
#148777=CARTESIAN_POINT('Ctrl Pts',(-19.2803959783241,53.1515201578353,
-5.40928860470038));
#148778=CARTESIAN_POINT('Ctrl Pts',(-14.4502302294709,52.8678556685001,
-13.8628424617997));
#148779=CARTESIAN_POINT('Ctrl Pts',(-6.20419344545305,52.584191179165,-19.0394093823357));
#148780=CARTESIAN_POINT('Ctrl Pts',(3.50860379932289,52.3005266898299,-19.7149513312436));
#148781=CARTESIAN_POINT('Ctrl Pts',(12.3919221404827,52.0168622004947,-15.7299179049459));
#148782=CARTESIAN_POINT('Ctrl Pts',(18.3458052169007,51.7331977111596,-8.02629874805898));
#148783=CARTESIAN_POINT('Ctrl Pts',(19.9627194082814,51.4495332218244,1.57472917578388));
#148784=CARTESIAN_POINT('Ctrl Pts',(16.8604416826627,51.1658687324893,10.8034965618895));
#148785=CARTESIAN_POINT('Ctrl Pts',(9.77234392496671,50.8822042431541,17.4783085254085));
#148786=CARTESIAN_POINT('Ctrl Pts',(0.374060295795806,50.598539753819,20.0212407328584));
#148787=CARTESIAN_POINT('Ctrl Pts',(-9.11265207573848,50.3148752644838,
17.8311402970578));
#148788=CARTESIAN_POINT('Ctrl Pts',(-16.4451283519559,50.0312107751487,
11.4257493064833));
#148789=CARTESIAN_POINT('Ctrl Pts',(-19.8899678026295,49.7475462858135,
2.31930496458734));
#148790=CARTESIAN_POINT('Ctrl Pts',(-18.6328083061265,49.4638817964784,
-7.33542419140319));
#148791=CARTESIAN_POINT('Ctrl Pts',(-12.9708431608012,49.1802173071432,
-15.2560552573004));
#148792=CARTESIAN_POINT('Ctrl Pts',(-4.24256384168543,48.8965528178081,
-19.5701468034783));
#148793=CARTESIAN_POINT('Ctrl Pts',(5.48865979200988,48.612888328473,-19.2578453553527));
#148794=CARTESIAN_POINT('Ctrl Pts',(13.9223613669416,48.3292238391378,-14.392979120547));
#148795=CARTESIAN_POINT('Ctrl Pts',(19.0648093825124,48.0455593498027,-6.125605047679));
#148796=CARTESIAN_POINT('Ctrl Pts',(19.700326424804,47.7618948604675,3.58986528489379));
#148797=CARTESIAN_POINT('Ctrl Pts',(15.6786759283413,47.4782303711324,12.4566895734256));
#148798=CARTESIAN_POINT('Ctrl Pts',(7.95057818874294,47.1945658817972,18.3787458893891));
#148799=CARTESIAN_POINT('Ctrl Pts',(-1.65704042042933,46.9109013924621,
19.9560570014168));
#148800=CARTESIAN_POINT('Ctrl Pts',(-10.8729338017748,46.6272369031269,
16.8157457325575));
#148801=CARTESIAN_POINT('Ctrl Pts',(-17.518459908376,46.3435724137918,9.70018331983056));
#148802=CARTESIAN_POINT('Ctrl Pts',(-20.0226128700314,46.0599079244566,
0.291492463665673));
#148803=CARTESIAN_POINT('Ctrl Pts',(-17.7934096083299,45.7762434351215,
-9.18610736437879));
#148804=CARTESIAN_POINT('Ctrl Pts',(-11.3578349478834,45.4925789457863,
-16.4921065754567));
#148805=CARTESIAN_POINT('Ctrl Pts',(-2.23726212643448,45.2089144564512,
-19.89936310984));
#148806=CARTESIAN_POINT('Ctrl Pts',(7.41220063951033,44.9252499671161,-18.6023997290475));
#148807=CARTESIAN_POINT('Ctrl Pts',(15.3094152721255,44.6415854777809,-12.9078192590863));
#148808=CARTESIAN_POINT('Ctrl Pts',(19.5874760747776,44.3579209884458,-4.16182352096272));
#148809=CARTESIAN_POINT('Ctrl Pts',(19.2350472215369,44.0742564991106,5.56802948850576));
#148810=CARTESIAN_POINT('Ctrl Pts',(14.3354430788454,43.7905920097754,13.9815973956057));
#148811=CARTESIAN_POINT('Ctrl Pts',(6.04693264542922,43.5069275204403,19.0899083177805));
#148812=CARTESIAN_POINT('Ctrl Pts',(-3.67107584877064,43.2232630311051,
19.685354863761));
#148813=CARTESIAN_POINT('Ctrl Pts',(-12.5212400796854,42.93959854177,15.6271731566047));
#148814=CARTESIAN_POINT('Ctrl Pts',(-18.411376563963,42.6559340524348,7.87471948831073));
#148815=CARTESIAN_POINT('Ctrl Pts',(-19.9490539358611,42.3722695630997,
-1.73932201266128));
#148816=CARTESIAN_POINT('Ctrl Pts',(-16.770764455154,42.0886050737645,-10.9421868741751));
#148817=CARTESIAN_POINT('Ctrl Pts',(-9.62785742828906,41.8049405844294,
-17.5583129981261));
#148818=CARTESIAN_POINT('Ctrl Pts',(-0.208919836796794,41.5212760950943,
-20.0236446857564));
#148819=CARTESIAN_POINT('Ctrl Pts',(9.25940651410001,41.2376116057591,-17.7553762282377));
#148820=CARTESIAN_POINT('Ctrl Pts',(16.5388042904544,40.953947116424,-11.2897274830562));
#148821=CARTESIAN_POINT('Ctrl Pts',(19.9084200257014,40.6702826270888,-2.15518121740963));
#148822=CARTESIAN_POINT('Ctrl Pts',(18.5716747860965,40.3866181377537,7.48885102262636));
#148823=CARTESIAN_POINT('Ctrl Pts',(12.8445758500108,40.1029536484185,15.3625149384123));
#148824=CARTESIAN_POINT('Ctrl Pts',(4.08101242096352,39.8192891590834,19.6044722351703));
#148825=CARTESIAN_POINT('Ctrl Pts',(-5.64730449284705,39.5356246697482,
19.2119219747716));
#148826=CARTESIAN_POINT('Ctrl Pts',(-14.0405956515267,39.2519601804131,
14.2776632454304));
#148827=CARTESIAN_POINT('Ctrl Pts',(-19.1146826065254,38.968295691078,5.96815740840464));
#148828=CARTESIAN_POINT('Ctrl Pts',(-19.6700485304213,38.6846312017428,
-3.75222398190641));
#148829=CARTESIAN_POINT('Ctrl Pts',(-15.5754046264532,38.4009667124077,
-12.5855776475278));
#148830=CARTESIAN_POINT('Ctrl Pts',(-7.79872686910231,38.1173022230725,
-18.4436941316252));
#148831=CARTESIAN_POINT('Ctrl Pts',(1.82157402568654,37.8336377337374,-19.9417116132913));
#148832=CARTESIAN_POINT('Ctrl Pts',(11.0112538619422,37.5499732444022,-16.7254979713585));
#148833=CARTESIAN_POINT('Ctrl Pts',(17.5978674881561,37.2663087550671,-9.55536780369744));
#148834=CARTESIAN_POINT('Ctrl Pts',(20.0243359762019,36.9826442657319,-0.126343657163793));
#148835=CARTESIAN_POINT('Ctrl Pts',(17.7170408968388,36.6989797763968,9.33254819711234));
#148836=CARTESIAN_POINT('Ctrl Pts',(11.2214280239995,36.4153152870616,16.5852207431317));
#148837=CARTESIAN_POINT('Ctrl Pts',(2.0730636554624,36.1316507977265,19.917138376873));
#148838=CARTESIAN_POINT('Ctrl Pts',(-7.56537404599768,35.8479863083913,
18.5406340076227));
#148839=CARTESIAN_POINT('Ctrl Pts',(-15.4153533533233,35.5643218190562,
12.7811140088841));
#148840=CARTESIAN_POINT('Ctrl Pts',(-19.6211349863809,35.280657329721,4.00013190868774));
#148841=CARTESIAN_POINT('Ctrl Pts',(-19.1884700311734,34.9969928403859,
-5.72648343847778));
#148842=CARTESIAN_POINT('Ctrl Pts',(-14.219640555188,34.7133283510507,-14.0993551699416));
#148843=CARTESIAN_POINT('Ctrl Pts',(-5.88928077243528,34.4296638617156,
-19.1391317496443));
#148844=CARTESIAN_POINT('Ctrl Pts',(3.83330849634148,34.1459993723804,-19.6544078404778));
#148845=CARTESIAN_POINT('Ctrl Pts',(12.6497008000794,33.8623348830454,-15.5233709085905));
#148846=CARTESIAN_POINT('Ctrl Pts',(18.4756988050768,33.5786703937101,-7.72260224026285));
#148847=CARTESIAN_POINT('Ctrl Pts',(19.9340286405109,33.2950059043751,1.90379628903132));
#148848=CARTESIAN_POINT('Ctrl Pts',(16.6799500739787,33.0113414150398,11.0801311444916));
#148849=CARTESIAN_POINT('Ctrl Pts',(9.48270965901884,32.7276769257048,17.6371275766456));
#148850=CARTESIAN_POINT('Ctrl Pts',(0.0437773165171389,32.4440124363696,
20.0246770301167));
#148851=CARTESIAN_POINT('Ctrl Pts',(-9.40555504064084,32.1603479470344,
17.6784235811412));
#148852=CARTESIAN_POINT('Ctrl Pts',(-16.6313076075072,31.8766834576993,
11.1528992674491));
#148853=CARTESIAN_POINT('Ctrl Pts',(-19.9256126938554,31.5930189683641,
1.99098745962569));
#148854=CARTESIAN_POINT('Ctrl Pts',(-18.5090891610392,31.309354479029,-7.64192132385965));
#148855=CARTESIAN_POINT('Ctrl Pts',(-12.71781356794,31.0256899896938,-15.4676207891775));
#148856=CARTESIAN_POINT('Ctrl Pts',(-3.91839426586458,30.7420255003587,
-19.6381296717053));
#148857=CARTESIAN_POINT('Ctrl Pts',(2.56283670588982,30.5529158408019,-19.3210134924979));
#148858=CARTESIAN_POINT('Ctrl Pts',(5.57637687068598,30.4583610110235,-18.4081209878848));
#148859=CARTESIAN_POINT('Ctrl Pts',(2.33374636495171,53.9527937446315,19.3208936257936));
#148860=CARTESIAN_POINT('Ctrl Pts',(-0.829248422667396,53.8582389148531,
19.7029477756138));
#148861=CARTESIAN_POINT('Ctrl Pts',(-7.34354585410623,53.6691292552963,
18.8840738821721));
#148862=CARTESIAN_POINT('Ctrl Pts',(-15.3822785181642,53.3854647659611,
13.1871750649224));
#148863=CARTESIAN_POINT('Ctrl Pts',(-19.7831968630274,53.101800276626,4.37446637135565));
#148864=CARTESIAN_POINT('Ctrl Pts',(-19.5080623893974,52.8181357872909,
-5.47316184725222));
#148865=CARTESIAN_POINT('Ctrl Pts',(-14.6208587530193,52.5344712979557,
-14.0265360699875));
#148866=CARTESIAN_POINT('Ctrl Pts',(-6.27745355195996,52.2508068086206,
-19.2642282553663));
#148867=CARTESIAN_POINT('Ctrl Pts',(3.55003392220998,51.9671423192855,-19.9477470874941));
#148868=CARTESIAN_POINT('Ctrl Pts',(12.5382468409166,51.6834778299502,-15.9156580482648));
#148869=CARTESIAN_POINT('Ctrl Pts',(18.5624340365284,51.3998133406152,-8.12107393801096));
#148870=CARTESIAN_POINT('Ctrl Pts',(20.1984407894748,51.11614885128,1.59332370701814));
#148871=CARTESIAN_POINT('Ctrl Pts',(17.0595311629746,50.8324843619448,10.9310651261251));
#148872=CARTESIAN_POINT('Ctrl Pts',(9.88773654793256,50.5488198726097,17.6846938123581));
#148873=CARTESIAN_POINT('Ctrl Pts',(0.378477234066722,50.2651553832745,
20.2576531693827));
#148874=CARTESIAN_POINT('Ctrl Pts',(-9.220255013537,49.9814908939394,18.0416918499919));
#148875=CARTESIAN_POINT('Ctrl Pts',(-16.6393137622057,49.6978264046042,
11.5606654822436));
#148876=CARTESIAN_POINT('Ctrl Pts',(-20.1248301583836,49.4141619152691,
2.34669150600064));
#148877=CARTESIAN_POINT('Ctrl Pts',(-18.8528260196953,49.1304974259339,
-7.42204147604143));
#148878=CARTESIAN_POINT('Ctrl Pts',(-13.1240039304488,48.8468329365988,
-15.4361999968561));
#148879=CARTESIAN_POINT('Ctrl Pts',(-4.29266038004229,48.5631684472636,
-19.8012326864051));
#148880=CARTESIAN_POINT('Ctrl Pts',(5.55347033258617,48.2795039579286,-19.4852435574115));
#148881=CARTESIAN_POINT('Ctrl Pts',(14.0867577407393,47.9958394685933,-14.5629325869872));
#148882=CARTESIAN_POINT('Ctrl Pts',(19.2899282001191,47.7121749792582,-6.19793668959756));
#148883=CARTESIAN_POINT('Ctrl Pts',(19.9329494792741,47.4285104899231,3.63225470574316));
#148884=CARTESIAN_POINT('Ctrl Pts',(15.8638110071084,47.1448460005879,12.6037791756293));
#148885=CARTESIAN_POINT('Ctrl Pts',(8.04445926173514,46.8611815112528,18.5957636135555));
#148886=CARTESIAN_POINT('Ctrl Pts',(-1.67660688829753,46.5775170219176,
20.1916997433017));
#148887=CARTESIAN_POINT('Ctrl Pts',(-11.0013222871953,46.2938525325825,
17.0143074239265));
#148888=CARTESIAN_POINT('Ctrl Pts',(-17.7253193058069,46.0101880432473,
9.81472387231086));
#148889=CARTESIAN_POINT('Ctrl Pts',(-20.2590415090184,45.7265235539122,
0.29493443035139));
#148890=CARTESIAN_POINT('Ctrl Pts',(-18.003515634149,45.442859064577,-9.29457766622435));
#148891=CARTESIAN_POINT('Ctrl Pts',(-11.4919491854206,45.1591945752419,
-16.686846709373));
#148892=CARTESIAN_POINT('Ctrl Pts',(-2.26367989933175,44.8755300859068,
-20.1343364056486));
#148893=CARTESIAN_POINT('Ctrl Pts',(7.4997245066736,44.5918655965717,-18.8220583759174));
#148894=CARTESIAN_POINT('Ctrl Pts',(15.4901900910749,44.3082011072365,-13.0602358372585));
#148895=CARTESIAN_POINT('Ctrl Pts',(19.818766583145,44.0245366179013,-4.21096667111763));
#148896=CARTESIAN_POINT('Ctrl Pts',(19.4621762213813,43.7408721285662,5.63377723293615));
#148897=CARTESIAN_POINT('Ctrl Pts',(14.5047171550316,43.457207639231,14.1466932332251));
#148898=CARTESIAN_POINT('Ctrl Pts',(6.1183353172326,43.1735431498958,19.3153235056613));
#148899=CARTESIAN_POINT('Ctrl Pts',(-3.71442421055426,42.8898786605607,
19.9178011328182));
#148900=CARTESIAN_POINT('Ctrl Pts',(-12.6690918995096,42.6062141712256,
15.8117000864621));
#148901=CARTESIAN_POINT('Ctrl Pts',(-18.6287795937849,42.3225496818904,
7.96770481560604));
#148902=CARTESIAN_POINT('Ctrl Pts',(-20.1846139849791,42.0388851925553,
-1.75986006825288));
#148903=CARTESIAN_POINT('Ctrl Pts',(-16.968795003946,41.7552207032201,-11.0713931054995));
#148904=CARTESIAN_POINT('Ctrl Pts',(-9.74154395076786,41.4715562138849,
-17.7656429840776));
#148905=CARTESIAN_POINT('Ctrl Pts',(-0.211386779197954,41.1878917245499,
-20.2600855085073));
#148906=CARTESIAN_POINT('Ctrl Pts',(9.36874233825877,40.9042272352147,-17.9650331528156));
#148907=CARTESIAN_POINT('Ctrl Pts',(16.7340958347822,40.6205627458796,-11.4230375021171));
#148908=CARTESIAN_POINT('Ctrl Pts',(20.143500266308,40.3368982565444,-2.18062977226658));
#148909=CARTESIAN_POINT('Ctrl Pts',(18.7909706303448,40.0532337672093,7.57727998373896));
#148910=CARTESIAN_POINT('Ctrl Pts',(12.9962456448721,39.7695692778741,15.5439167625341));
#148911=CARTESIAN_POINT('Ctrl Pts',(4.12920134708626,39.4859047885389,19.83596343558));
#148912=CARTESIAN_POINT('Ctrl Pts',(-5.71398832296735,39.2022402992038,
19.4387779098239));
#148913=CARTESIAN_POINT('Ctrl Pts',(-14.2063881453439,38.9185758098687,
14.4462550526508));
#148914=CARTESIAN_POINT('Ctrl Pts',(-19.3403903312198,38.6349113205335,
6.03862989581119));
#148915=CARTESIAN_POINT('Ctrl Pts',(-19.9023140610512,38.3512468311984,
-3.79653054743685));
#148916=CARTESIAN_POINT('Ctrl Pts',(-15.7593202693022,38.0675823418632,
-12.7341891705786));
#148917=CARTESIAN_POINT('Ctrl Pts',(-7.89081486937766,37.7839178525281,
-18.6614787699108));
#148918=CARTESIAN_POINT('Ctrl Pts',(1.84308331972788,37.5002533631929,-20.1771849636682));
#148919=CARTESIAN_POINT('Ctrl Pts',(11.1412756418686,37.2165888738578,-16.9229940098332));
#148920=CARTESIAN_POINT('Ctrl Pts',(17.8056645367364,36.9329243845226,-9.66819836280189));
#148921=CARTESIAN_POINT('Ctrl Pts',(20.2607849617705,36.6492598951875,-0.127835533328253));
#148922=CARTESIAN_POINT('Ctrl Pts',(17.9262451547023,36.3655954058523,9.44274768420295));
#148923=CARTESIAN_POINT('Ctrl Pts',(11.3539315575162,36.0819309165172,16.7810603767059));
#148924=CARTESIAN_POINT('Ctrl Pts',(2.09754255944752,35.7982664271821,20.1523215644716));
#148925=CARTESIAN_POINT('Ctrl Pts',(-7.65470659712393,35.5146019378468,
18.7595633198508));
#148926=CARTESIAN_POINT('Ctrl Pts',(-15.5973790978621,35.2309374485118,
12.9320344411444));
#148927=CARTESIAN_POINT('Ctrl Pts',(-19.8528229416665,34.9472729591765,
4.04736579120533));
#148928=CARTESIAN_POINT('Ctrl Pts',(-19.4150490442561,34.6636084698415,
-5.79410222012417));
#148929=CARTESIAN_POINT('Ctrl Pts',(-14.3875472248033,34.3799439805062,
-14.265841500715));
#148930=CARTESIAN_POINT('Ctrl Pts',(-5.958821880042,34.0962794911712,-19.3651281722237));
#148931=CARTESIAN_POINT('Ctrl Pts',(3.87857251823525,33.812615001836,-19.8864886837395));
#148932=CARTESIAN_POINT('Ctrl Pts',(12.7990694868943,33.5289505125009,-15.7066721347278));
#148933=CARTESIAN_POINT('Ctrl Pts',(18.6938613723386,33.2452860231657,-7.81379135144242));
#148934=CARTESIAN_POINT('Ctrl Pts',(20.1694112394676,32.9616215338306,1.92627646367344));
#148935=CARTESIAN_POINT('Ctrl Pts',(16.8769083394267,32.6779570444954,11.2109662460333));
#148936=CARTESIAN_POINT('Ctrl Pts',(9.59468214488203,32.3942925551603,17.8453881855154));
#148937=CARTESIAN_POINT('Ctrl Pts',(0.0442944815207541,32.1106280658251,
20.2611300947005));
#148938=CARTESIAN_POINT('Ctrl Pts',(-9.51661707419267,31.82696357649,17.8871717394074));
#148939=CARTESIAN_POINT('Ctrl Pts',(-16.827690491154,31.5432990871548,11.2845938133513));
#148940=CARTESIAN_POINT('Ctrl Pts',(-20.160897833935,31.2596345978197,2.0144967918736));
#148941=CARTESIAN_POINT('Ctrl Pts',(-18.7276422245378,30.9759701084845,
-7.7321569348489));
#148942=CARTESIAN_POINT('Ctrl Pts',(-12.8679941277788,30.6923056191494,
-15.6502653565598));
#148943=CARTESIAN_POINT('Ctrl Pts',(-3.96464679805612,30.4086411298142,
-19.8700147927816));
#148944=CARTESIAN_POINT('Ctrl Pts',(2.5930722951385,30.2195314702575,-19.5491631551646));
#148945=CARTESIAN_POINT('Ctrl Pts',(5.64222249072293,30.1249766404791,-18.6254832946783));
#148946=CARTESIAN_POINT('Ctrl Pts',(2.35124930762599,53.8215594674016,19.4657990442344));
#148947=CARTESIAN_POINT('Ctrl Pts',(-0.835506991250132,53.7270046376232,
19.8507233170207));
#148948=CARTESIAN_POINT('Ctrl Pts',(-7.39859942014504,53.5378949780665,
19.0257055689461));
#148949=CARTESIAN_POINT('Ctrl Pts',(-15.4976584671439,53.2542304887313,
13.2860807705774));
#148950=CARTESIAN_POINT('Ctrl Pts',(-19.9315674705091,52.9705659993962,
4.40727512992929));
#148951=CARTESIAN_POINT('Ctrl Pts',(-19.6543777810312,52.686901510061,-5.51421105245925));
#148952=CARTESIAN_POINT('Ctrl Pts',(-14.7305154059551,52.4032370207259,
-14.1317366880123));
#148953=CARTESIAN_POINT('Ctrl Pts',(-6.32453584432345,52.1195725313907,
-19.4087120573804));
#148954=CARTESIAN_POINT('Ctrl Pts',(3.57665991873037,51.8359080420556,-20.0973573976942));
#148955=CARTESIAN_POINT('Ctrl Pts',(12.6322848940173,51.5522435527204,-16.0350272263897));
#148956=CARTESIAN_POINT('Ctrl Pts',(18.7016544212907,51.2685790633853,-8.18198288890697));
#148957=CARTESIAN_POINT('Ctrl Pts',(20.349931271475,50.9849145740501,1.60527381176158));
#148958=CARTESIAN_POINT('Ctrl Pts',(17.1874795446085,50.701250084715,11.0130493154522));
#148959=CARTESIAN_POINT('Ctrl Pts',(9.96189564787207,50.4175855953798,17.817330960666));
#148960=CARTESIAN_POINT('Ctrl Pts',(0.381315860574492,50.1339211060447,
20.4095877950711));
#148961=CARTESIAN_POINT('Ctrl Pts',(-9.2894079426539,49.8502566167095,18.177006522497));
#148962=CARTESIAN_POINT('Ctrl Pts',(-16.7641104433384,49.5665921273744,
11.6473717442925));
#148963=CARTESIAN_POINT('Ctrl Pts',(-20.2757685978253,49.2829276380392,
2.3642919503211));
#148964=CARTESIAN_POINT('Ctrl Pts',(-18.9942242871785,48.9992631487041,
-7.47770760311098));
#148965=CARTESIAN_POINT('Ctrl Pts',(-13.2224354029705,48.715598659369,-15.551973193893));
#148966=CARTESIAN_POINT('Ctrl Pts',(-4.32485580474053,48.4319341700338,
-19.9497441085197));
#148967=CARTESIAN_POINT('Ctrl Pts',(5.59512197058797,48.1482696806987,-19.6313850263131));
#148968=CARTESIAN_POINT('Ctrl Pts',(14.1924099725268,47.8646051913635,-14.6721561824506));
#148969=CARTESIAN_POINT('Ctrl Pts',(19.4346047823582,47.5809407020284,-6.24442189617503));
#148970=CARTESIAN_POINT('Ctrl Pts',(20.0824487918183,47.2972762126932,3.65949701536888));
#148971=CARTESIAN_POINT('Ctrl Pts',(15.9827913337385,47.0136117233581,12.6983089051158));
#148972=CARTESIAN_POINT('Ctrl Pts',(8.10479359061364,46.7299472340229,18.7352338850897));
#148973=CARTESIAN_POINT('Ctrl Pts',(-1.68918162428795,46.4462827446878,
20.3431397112677));
#148974=CARTESIAN_POINT('Ctrl Pts',(-11.0838334138429,46.1626182553526,
17.1419166001721));
#148975=CARTESIAN_POINT('Ctrl Pts',(-17.858261149336,45.8789537660175,9.8883353803916));
#148976=CARTESIAN_POINT('Ctrl Pts',(-20.4109865476307,45.5952892766824,
0.297146471004314));
#148977=CARTESIAN_POINT('Ctrl Pts',(-18.1385439807257,45.3116247873472,
-9.3642880205741));
#148978=CARTESIAN_POINT('Ctrl Pts',(-11.578140067745,45.027960298012,-16.8119998942583));
#148979=CARTESIAN_POINT('Ctrl Pts',(-2.28065774744747,44.7442958086769,
-20.2853461422755));
#148980=CARTESIAN_POINT('Ctrl Pts',(7.55597326499919,44.4606313193418,-18.9632258830484));
#148981=CARTESIAN_POINT('Ctrl Pts',(15.6063682197616,44.1769668300066,-13.1581890418903));
#148982=CARTESIAN_POINT('Ctrl Pts',(19.9674095114092,43.8933023406715,-4.24254938410794));
#148983=CARTESIAN_POINT('Ctrl Pts',(19.6081446827283,43.6096378513363,5.67603118156499));
#148984=CARTESIAN_POINT('Ctrl Pts',(14.6135041283542,43.3259733620011,14.2527949877728));
#148985=CARTESIAN_POINT('Ctrl Pts',(6.16422350476639,43.042308872666,19.4601905554954));
#148986=CARTESIAN_POINT('Ctrl Pts',(-3.74228280050009,42.7586443833308,
20.0671868310929));
#148987=CARTESIAN_POINT('Ctrl Pts',(-12.7641114816057,42.4749798939957,
15.9302895754612));
#148988=CARTESIAN_POINT('Ctrl Pts',(-18.7684974888008,42.1913154046606,
8.02746347769871));
#148989=CARTESIAN_POINT('Ctrl Pts',(-20.3360008089787,41.9076509153254,
-1.77305921224517));
#148990=CARTESIAN_POINT('Ctrl Pts',(-17.0960628320381,41.6239864259903,
-11.1544297709883));
#148991=CARTESIAN_POINT('Ctrl Pts',(-9.81460660139152,41.3403219366551,
-17.8988872596267));
#148992=CARTESIAN_POINT('Ctrl Pts',(-0.212972203281963,41.05665744732,-20.4120383772306));
#148993=CARTESIAN_POINT('Ctrl Pts',(9.4390089358025,40.7729929579848,-18.0997728765514));
#148994=CARTESIAN_POINT('Ctrl Pts',(16.8596033933025,40.4893284686497,-11.5087115392406));
#148995=CARTESIAN_POINT('Ctrl Pts',(20.2945787328974,40.2056639793145,-2.1969847352987));
#148996=CARTESIAN_POINT('Ctrl Pts',(18.9319049759662,39.9219994899794,7.63411041666903));
#148997=CARTESIAN_POINT('Ctrl Pts',(13.093718916026,39.6383350006442,15.6604978471634));
#148998=CARTESIAN_POINT('Ctrl Pts',(4.16017081115702,39.3546705113091,19.9847353421279));
#148999=CARTESIAN_POINT('Ctrl Pts',(-5.75684386358992,39.0710060219739,
19.5845708812619));
#149000=CARTESIAN_POINT('Ctrl Pts',(-14.3129376182953,38.7873415326388,
14.5546035537782));
#149001=CARTESIAN_POINT('Ctrl Pts',(-19.4854453850015,38.5036770433037,
6.08392028392143));
#149002=CARTESIAN_POINT('Ctrl Pts',(-20.0515836045849,38.2200125539685,
-3.82500494393612));
#149003=CARTESIAN_POINT('Ctrl Pts',(-15.8775169039141,37.9363480646334,
-12.8296969893646));
#149004=CARTESIAN_POINT('Ctrl Pts',(-7.94999684842001,37.6526835752982,
-18.8014419123425));
#149005=CARTESIAN_POINT('Ctrl Pts',(1.85690664725514,37.3690190859631,-20.3285160691912));
#149006=CARTESIAN_POINT('Ctrl Pts',(11.2248364340646,37.0853545966279,-17.0499183254338));
#149007=CARTESIAN_POINT('Ctrl Pts',(17.9392089783277,36.8016901072928,-9.74071091345282));
#149008=CARTESIAN_POINT('Ctrl Pts',(20.4127430764758,36.5180256179576,-0.128794313881315));
#149009=CARTESIAN_POINT('Ctrl Pts',(18.0606939641767,36.2343611286225,9.51356932997501));
#149010=CARTESIAN_POINT('Ctrl Pts',(11.43908729248,35.9506966392873,16.9069201744589));
#149011=CARTESIAN_POINT('Ctrl Pts',(2.11327435920437,35.6670321499522,20.3034661917574));
#149012=CARTESIAN_POINT('Ctrl Pts',(-7.71211773807824,35.383367660617,18.9002621072099));
#149013=CARTESIAN_POINT('Ctrl Pts',(-15.7143611560603,35.0997031712819,
13.0290261211728));
#149014=CARTESIAN_POINT('Ctrl Pts',(-20.0017212960129,34.8160386819467,
4.07772147968603));
#149015=CARTESIAN_POINT('Ctrl Pts',(-19.5606640472924,34.5323741926116,
-5.83755862393481));
#149016=CARTESIAN_POINT('Ctrl Pts',(-14.4954554093758,34.2487097032764,
-14.3728368800661));
#149017=CARTESIAN_POINT('Ctrl Pts',(-6.00351370203096,33.9650452139413,
-19.5103687631338));
#149018=CARTESIAN_POINT('Ctrl Pts',(3.90766224405355,33.6813807246061,-20.0356395340063));
#149019=CARTESIAN_POINT('Ctrl Pts',(12.8950639041969,33.397716235271,-15.8244739049259));
#149020=CARTESIAN_POINT('Ctrl Pts',(18.8340674097308,33.1140517459358,-7.87239564088531));
#149021=CARTESIAN_POINT('Ctrl Pts',(20.3206839976297,32.8303872566008,1.94072373947406));
#149022=CARTESIAN_POINT('Ctrl Pts',(17.0034870942043,32.5467227672655,11.2950497442454));
#149023=CARTESIAN_POINT('Ctrl Pts',(9.66664314302491,32.2630582779305,17.9792305213566));
#149024=CARTESIAN_POINT('Ctrl Pts',(0.0446270390856308,31.9793937885952,
20.4130908725821));
#149025=CARTESIAN_POINT('Ctrl Pts',(-9.58799343370268,31.6957292992602,
18.0213273453348));
#149026=CARTESIAN_POINT('Ctrl Pts',(-16.9538986553872,31.4120648099249,
11.3692298036081));
#149027=CARTESIAN_POINT('Ctrl Pts',(-20.3121095021436,31.1284003205899,
2.02960514964943));
#149028=CARTESIAN_POINT('Ctrl Pts',(-18.8680961779327,30.8447358312547,
-7.79014778567339));
#149029=CARTESIAN_POINT('Ctrl Pts',(-12.9645164222397,30.5610713419195,
-15.7676464364222));
#149030=CARTESIAN_POINT('Ctrl Pts',(-3.99435877262015,30.2774068525844,
-20.0190370340731));
#149031=CARTESIAN_POINT('Ctrl Pts',(2.61248231763768,30.0882971930276,-19.6957920450376));
#149032=CARTESIAN_POINT('Ctrl Pts',(5.68453878451291,29.9937423632492,-18.7651731818414));
#149033=CARTESIAN_POINT('Ctrl Pts',(2.35186803664952,53.8169203357015,19.4709214507763));
#149034=CARTESIAN_POINT('Ctrl Pts',(-0.835728231649532,53.7223655059232,
19.8559471824094));
#149035=CARTESIAN_POINT('Ctrl Pts',(-7.40054556370451,53.5332558463665,
19.0307122490736));
#149036=CARTESIAN_POINT('Ctrl Pts',(-15.5017371483404,53.2495913570312,
13.2895770872723));
#149037=CARTESIAN_POINT('Ctrl Pts',(-19.9368123714836,52.9659268676962,
4.40843491954487));
#149038=CARTESIAN_POINT('Ctrl Pts',(-19.6595500301255,52.682262378361,-5.51566214186331));
#149039=CARTESIAN_POINT('Ctrl Pts',(-14.7343917686363,52.3985978890259,
-14.1354555298595));
#149040=CARTESIAN_POINT('Ctrl Pts',(-6.3262002033585,52.1149333996907,-19.4138195597816));
#149041=CARTESIAN_POINT('Ctrl Pts',(3.57760114770736,51.8312689103556,-20.1026461221598));
#149042=CARTESIAN_POINT('Ctrl Pts',(12.6356091391944,51.5476044210204,-16.0392469268364));
#149043=CARTESIAN_POINT('Ctrl Pts',(18.706575861892,51.2639399316853,-8.18413602032115));
#149044=CARTESIAN_POINT('Ctrl Pts',(20.3552864600137,50.98027544235,1.60569624796426));
#149045=CARTESIAN_POINT('Ctrl Pts',(17.1920025198992,50.6966109530149,11.0159474565449));
#149046=CARTESIAN_POINT('Ctrl Pts',(9.96451717205493,50.4129464636797,17.8220196838587));
#149047=CARTESIAN_POINT('Ctrl Pts',(0.381416206021541,50.1292819743447,
20.4149586840892));
#149048=CARTESIAN_POINT('Ctrl Pts',(-9.29185249869818,49.8456174850094,
18.18178989617));
#149049=CARTESIAN_POINT('Ctrl Pts',(-16.7685220060165,49.5619529956743,
11.6504368106559));
#149050=CARTESIAN_POINT('Ctrl Pts',(-20.2811042716596,49.2782885063392,
2.36491412602784));
#149051=CARTESIAN_POINT('Ctrl Pts',(-18.999222715934,48.9946240170041,-7.47967540070289));
#149052=CARTESIAN_POINT('Ctrl Pts',(-13.2259149555241,48.7109595276689,
-15.5560657764083));
#149053=CARTESIAN_POINT('Ctrl Pts',(-4.32599391300361,48.4272950383338,
-19.9549939872915));
#149054=CARTESIAN_POINT('Ctrl Pts',(5.59659435599133,48.1436305489987,-19.6365511272388));
#149055=CARTESIAN_POINT('Ctrl Pts',(14.1961447789205,47.8599660596635,-14.6760172365503));
#149056=CARTESIAN_POINT('Ctrl Pts',(19.4397190995403,47.5763015703284,-6.24606514822754));
#149057=CARTESIAN_POINT('Ctrl Pts',(20.0877335925167,47.2926370809931,3.66046003101415));
#149058=CARTESIAN_POINT('Ctrl Pts',(15.9869972882849,47.0089725916581,12.7016505310532));
#149059=CARTESIAN_POINT('Ctrl Pts',(8.1069264091395,46.7253081023228,18.7401641591884));
#149060=CARTESIAN_POINT('Ctrl Pts',(-1.68962614120521,46.4416436129877,
20.3484931141353));
#149061=CARTESIAN_POINT('Ctrl Pts',(-11.0867501821699,46.1579791236525,
17.1464275845524));
#149062=CARTESIAN_POINT('Ctrl Pts',(-17.8629606435048,45.8743146343175,
9.89093754720224));
#149063=CARTESIAN_POINT('Ctrl Pts',(-20.4163578047457,45.5906501449824,
0.297224666641401));
#149064=CARTESIAN_POINT('Ctrl Pts',(-18.1433172327772,45.3069856556472,
-9.36675228160036));
#149065=CARTESIAN_POINT('Ctrl Pts',(-11.5811869154352,45.023321166312,-16.8164240593439));
#149066=CARTESIAN_POINT('Ctrl Pts',(-2.28125791437836,44.7396566769769,
-20.2906843364653));
#149067=CARTESIAN_POINT('Ctrl Pts',(7.557961658606,44.4559921876418,-18.9682161544255));
#149068=CARTESIAN_POINT('Ctrl Pts',(15.6104751166106,44.1723276983066,-13.1616516876741));
#149069=CARTESIAN_POINT('Ctrl Pts',(19.9726640389233,43.8886632089715,-4.24366583301215));
#149070=CARTESIAN_POINT('Ctrl Pts',(19.6133046678369,43.6049987196362,5.67752485864902));
#149071=CARTESIAN_POINT('Ctrl Pts',(14.6173497478612,43.321334230301,14.256545684796));
#149072=CARTESIAN_POINT('Ctrl Pts',(6.16584565219571,43.037669740966,19.465311605707));
#149073=CARTESIAN_POINT('Ctrl Pts',(-3.74326760165467,42.7540052516307,
20.0724676155269));
#149074=CARTESIAN_POINT('Ctrl Pts',(-12.7674704238328,42.4703407622956,
15.9344817138973));
#149075=CARTESIAN_POINT('Ctrl Pts',(-18.7734365163896,42.1866762729606,
8.0295759464037));
#149076=CARTESIAN_POINT('Ctrl Pts',(-20.3413523332071,41.9030117836254,
-1.7735258019853));
#149077=CARTESIAN_POINT('Ctrl Pts',(-17.1005617497612,41.6193472942903,
-11.1573651171133));
#149078=CARTESIAN_POINT('Ctrl Pts',(-9.81718936609107,41.3356828049551,
-17.9035974447674));
#149079=CARTESIAN_POINT('Ctrl Pts',(-0.213028248023332,41.05201831562,-20.41740991114));
#149080=CARTESIAN_POINT('Ctrl Pts',(9.44149286002567,40.7683538262848,-18.1045359257855));
#149081=CARTESIAN_POINT('Ctrl Pts',(16.8640400854962,40.4846893369497,-11.5117401164529));
#149082=CARTESIAN_POINT('Ctrl Pts',(20.2999193566913,40.2010248476145,-2.19756288324188));
#149083=CARTESIAN_POINT('Ctrl Pts',(18.9368870050839,39.9173603582794,7.63611937247311));
#149084=CARTESIAN_POINT('Ctrl Pts',(13.0971645961613,39.6336958689442,15.6646189885051));
#149085=CARTESIAN_POINT('Ctrl Pts',(4.16126558171192,39.350031379609,19.9899944290244));
#149086=CARTESIAN_POINT('Ctrl Pts',(-5.75835880695092,39.0663668902739,
19.5897246628022));
#149087=CARTESIAN_POINT('Ctrl Pts',(-14.3167041421641,38.7827024009388,
14.558433673293));
#149088=CARTESIAN_POINT('Ctrl Pts',(-19.4905730811527,38.4990379116037,
6.08552129914113));
#149089=CARTESIAN_POINT('Ctrl Pts',(-20.0568602829488,38.2153734222685,
-3.82601151385237));
#149090=CARTESIAN_POINT('Ctrl Pts',(-15.8816951549476,37.9317089329334,
-12.8330731907587));
#149091=CARTESIAN_POINT('Ctrl Pts',(-7.95208893137916,37.6480444435982,
-18.8063896094275));
#149092=CARTESIAN_POINT('Ctrl Pts',(1.85739530188323,37.3643799542631,-20.3338656237715));
#149093=CARTESIAN_POINT('Ctrl Pts',(11.2277903080687,37.0807154649279,-17.0544050999903));
#149094=CARTESIAN_POINT('Ctrl Pts',(17.9439297743379,36.7970509755928,-9.74327423211832));
#149095=CARTESIAN_POINT('Ctrl Pts',(20.4181147958306,36.5133864862576,-0.128828206773863));
#149096=CARTESIAN_POINT('Ctrl Pts',(18.0654467295916,36.2297219969225,9.51607287515306));
#149097=CARTESIAN_POINT('Ctrl Pts',(11.4420975477109,35.9460575075872,16.9113693183094));
#149098=CARTESIAN_POINT('Ctrl Pts',(2.11383047832578,35.6623930182522,20.308809154332));
#149099=CARTESIAN_POINT('Ctrl Pts',(-7.71414722191097,35.378728528917,18.905235809343));
#149100=CARTESIAN_POINT('Ctrl Pts',(-15.7184964718176,35.0950640395819,
13.0324547770618));
#149101=CARTESIAN_POINT('Ctrl Pts',(-20.006984852839,34.8113995502467,4.07879455327383));
#149102=CARTESIAN_POINT('Ctrl Pts',(-19.5658115376498,34.5277350609116,
-5.83909480780952));
#149103=CARTESIAN_POINT('Ctrl Pts',(-14.4992699637004,34.2440705715764,
-14.3766191667262));
#149104=CARTESIAN_POINT('Ctrl Pts',(-6.00509355793826,33.9604060822413,
-19.5155030180225));
#149105=CARTESIAN_POINT('Ctrl Pts',(3.90869056586123,33.6767415929061,-20.0409120165633));
#149106=CARTESIAN_POINT('Ctrl Pts',(12.8984573068486,33.393077103571,-15.8286381975024));
#149107=CARTESIAN_POINT('Ctrl Pts',(18.8390236931527,33.1094126142358,-7.87446730251712));
#149108=CARTESIAN_POINT('Ctrl Pts',(20.3260314896307,32.8257481249007,1.94123445067361));
#149109=CARTESIAN_POINT('Ctrl Pts',(17.0079616531857,32.5420836355655,11.2980220959072));
#149110=CARTESIAN_POINT('Ctrl Pts',(9.66918696430926,32.2584191462305,17.9839618479286));
#149111=CARTESIAN_POINT('Ctrl Pts',(0.0446387949955499,31.9747546568951,
20.4184626860802));
#149112=CARTESIAN_POINT('Ctrl Pts',(-9.59051658801136,31.6910901675601,
18.0260697460044));
#149113=CARTESIAN_POINT('Ctrl Pts',(-16.9583601139928,31.4074256782248,
11.3722216858637));
#149114=CARTESIAN_POINT('Ctrl Pts',(-20.3174548346148,31.1237611888899,
2.03013923009681));
#149115=CARTESIAN_POINT('Ctrl Pts',(-18.8730612251852,30.8400966995547,
-7.79219776225003));
#149116=CARTESIAN_POINT('Ctrl Pts',(-12.9679284853489,30.5564322102195,
-15.7717958575954));
#149117=CARTESIAN_POINT('Ctrl Pts',(-3.99540909092099,30.2727677208844,
-20.0243049703027));
#149118=CARTESIAN_POINT('Ctrl Pts',(2.61316846193303,30.0836580613276,-19.7009753762946));
#149119=CARTESIAN_POINT('Ctrl Pts',(5.68603466549838,29.9891032315492,-18.7701112193526));
#149120=CARTESIAN_POINT('Ctrl Pts',(2.35248676567306,53.8122812040015,19.4760438573182));
#149121=CARTESIAN_POINT('Ctrl Pts',(-0.835949472048931,53.7177263742231,
19.8611710477982));
#149122=CARTESIAN_POINT('Ctrl Pts',(-7.40249170726399,53.5286167146664,
19.035718929201));
#149123=CARTESIAN_POINT('Ctrl Pts',(-15.5058158295368,53.2449522253312,
13.2930734039672));
#149124=CARTESIAN_POINT('Ctrl Pts',(-19.9420572724581,52.9612877359961,
4.40959470916045));
#149125=CARTESIAN_POINT('Ctrl Pts',(-19.6647222792197,52.6776232466609,
-5.51711323126738));
#149126=CARTESIAN_POINT('Ctrl Pts',(-14.7382681313176,52.3939587573258,
-14.1391743717067));
#149127=CARTESIAN_POINT('Ctrl Pts',(-6.32786456239355,52.1102942679906,
-19.4189270621828));
#149128=CARTESIAN_POINT('Ctrl Pts',(3.57854237668436,51.8266297786555,-20.1079348466254));
#149129=CARTESIAN_POINT('Ctrl Pts',(12.6389333843715,51.5429652893203,-16.0434666272831));
#149130=CARTESIAN_POINT('Ctrl Pts',(18.7114973024933,51.2593007999852,-8.18628915173532));
#149131=CARTESIAN_POINT('Ctrl Pts',(20.3606416485524,50.97563631065,1.60611868416694));
#149132=CARTESIAN_POINT('Ctrl Pts',(17.19652549519,50.6919718213149,11.0188455976376));
#149133=CARTESIAN_POINT('Ctrl Pts',(9.96713869623779,50.4083073319797,17.8267084070514));
#149134=CARTESIAN_POINT('Ctrl Pts',(0.38151655146859,50.1246428426446,20.4203295731073));
#149135=CARTESIAN_POINT('Ctrl Pts',(-9.29429705474246,49.8409783533094,
18.1865732698431));
#149136=CARTESIAN_POINT('Ctrl Pts',(-16.7729335686945,49.5573138639743,
11.6535018770193));
#149137=CARTESIAN_POINT('Ctrl Pts',(-20.2864399454939,49.2736493746391,
2.36553630173456));
#149138=CARTESIAN_POINT('Ctrl Pts',(-19.0042211446896,48.989984885304,-7.4816431982948));
#149139=CARTESIAN_POINT('Ctrl Pts',(-13.2293945080778,48.7063203959688,
-15.5601583589236));
#149140=CARTESIAN_POINT('Ctrl Pts',(-4.3271320212667,48.4226559066337,-19.9602438660632));
#149141=CARTESIAN_POINT('Ctrl Pts',(5.5980667413947,48.1389914172986,-19.6417172281645));
#149142=CARTESIAN_POINT('Ctrl Pts',(14.1998795853142,47.8553269279634,-14.6798782906499));
#149143=CARTESIAN_POINT('Ctrl Pts',(19.4448334167225,47.5716624386283,-6.24770840028006));
#149144=CARTESIAN_POINT('Ctrl Pts',(20.0930183932152,47.2879979492931,3.66142304665942));
#149145=CARTESIAN_POINT('Ctrl Pts',(15.9912032428313,47.004333459958,12.7049921569905));
#149146=CARTESIAN_POINT('Ctrl Pts',(8.10905922766536,46.7206689706228,18.7450944332872));
#149147=CARTESIAN_POINT('Ctrl Pts',(-1.69007065812247,46.4370044812877,
20.3538465170029));
#149148=CARTESIAN_POINT('Ctrl Pts',(-11.0896669504969,46.1533399919525,
17.1509385689327));
#149149=CARTESIAN_POINT('Ctrl Pts',(-17.8676601376735,45.8696755026174,
9.8935397140129));
#149150=CARTESIAN_POINT('Ctrl Pts',(-20.4217290618606,45.5860110132823,
0.297302862278477));
#149151=CARTESIAN_POINT('Ctrl Pts',(-18.1480904848286,45.3023465239471,
-9.36921654262662));
#149152=CARTESIAN_POINT('Ctrl Pts',(-11.5842337631254,45.0186820346119,
-16.8208482244296));
#149153=CARTESIAN_POINT('Ctrl Pts',(-2.28185808130925,44.7350175452768,
-20.296022530655));
#149154=CARTESIAN_POINT('Ctrl Pts',(7.55995005221281,44.4513530559417,-18.9732064258026));
#149155=CARTESIAN_POINT('Ctrl Pts',(15.6145820134597,44.1676885666065,-13.1651143334578));
#149156=CARTESIAN_POINT('Ctrl Pts',(19.9779185664375,43.8840240772714,-4.24478228191636));
#149157=CARTESIAN_POINT('Ctrl Pts',(19.6184646529456,43.6003595879362,5.67901853573306));
#149158=CARTESIAN_POINT('Ctrl Pts',(14.6211953673681,43.316695098601,14.2602963818193));
#149159=CARTESIAN_POINT('Ctrl Pts',(6.16746779962503,43.0330306092659,19.4704326559187));
#149160=CARTESIAN_POINT('Ctrl Pts',(-3.74425240280926,42.7493661199307,
20.0777483999609));
#149161=CARTESIAN_POINT('Ctrl Pts',(-12.7708293660599,42.4657016305956,
15.9386738523334));
#149162=CARTESIAN_POINT('Ctrl Pts',(-18.7783755439784,42.1820371412605,
8.03168841510866));
#149163=CARTESIAN_POINT('Ctrl Pts',(-20.3467038574354,41.8983726519253,
-1.77399239172543));
#149164=CARTESIAN_POINT('Ctrl Pts',(-17.1050606674842,41.6147081625902,
-11.1603004632384));
#149165=CARTESIAN_POINT('Ctrl Pts',(-9.81977213079062,41.331043673255,-17.9083076299081));
#149166=CARTESIAN_POINT('Ctrl Pts',(-0.213084292764702,41.0473791839199,
-20.4227814450494));
#149167=CARTESIAN_POINT('Ctrl Pts',(9.44397678424884,40.7637146945847,-18.1092989750195));
#149168=CARTESIAN_POINT('Ctrl Pts',(16.8684767776899,40.4800502052496,-11.5147686936652));
#149169=CARTESIAN_POINT('Ctrl Pts',(20.3052599804853,40.1963857159144,-2.19814103118507));
#149170=CARTESIAN_POINT('Ctrl Pts',(18.9418690342016,39.9127212265793,7.63812832827719));
#149171=CARTESIAN_POINT('Ctrl Pts',(13.1006102762966,39.6290567372441,15.6687401298467));
#149172=CARTESIAN_POINT('Ctrl Pts',(4.16236035226682,39.345392247909,19.9952535159209));
#149173=CARTESIAN_POINT('Ctrl Pts',(-5.75987375031193,39.0617277585738,
19.5948784443426));
#149174=CARTESIAN_POINT('Ctrl Pts',(-14.320470666033,38.7780632692387,14.5622637928079));
#149175=CARTESIAN_POINT('Ctrl Pts',(-19.4957007773038,38.4943987799036,
6.08712231436083));
#149176=CARTESIAN_POINT('Ctrl Pts',(-20.0621369613127,38.2107342905684,
-3.82701808376861));
#149177=CARTESIAN_POINT('Ctrl Pts',(-15.8858734059811,37.9270698012333,
-12.8364493921527));
#149178=CARTESIAN_POINT('Ctrl Pts',(-7.95418101433831,37.6434053118981,
-18.8113373065124));
#149179=CARTESIAN_POINT('Ctrl Pts',(1.85788395651131,37.359740822563,-20.3392151783517));
#149180=CARTESIAN_POINT('Ctrl Pts',(11.2307441820728,37.0760763332278,-17.0588918745468));
#149181=CARTESIAN_POINT('Ctrl Pts',(17.9486505703482,36.7924118438927,-9.74583755078384));
#149182=CARTESIAN_POINT('Ctrl Pts',(20.4234865151855,36.5087473545575,-0.128862099666414));
#149183=CARTESIAN_POINT('Ctrl Pts',(18.0701994950065,36.2250828652224,9.5185764203311));
#149184=CARTESIAN_POINT('Ctrl Pts',(11.4451078029419,35.9414183758872,16.91581846216));
#149185=CARTESIAN_POINT('Ctrl Pts',(2.11438659744718,35.6577538865521,20.3141521169065));
#149186=CARTESIAN_POINT('Ctrl Pts',(-7.7161767057437,35.3740893972169,18.9102095114761));
#149187=CARTESIAN_POINT('Ctrl Pts',(-15.7226317875749,35.0904249078818,
13.0358834329508));
#149188=CARTESIAN_POINT('Ctrl Pts',(-20.0122484096652,34.8067604185466,
4.07986762686163));
#149189=CARTESIAN_POINT('Ctrl Pts',(-19.5709590280071,34.5230959292115,
-5.84063099168422));
#149190=CARTESIAN_POINT('Ctrl Pts',(-14.5030845180251,34.2394314398763,
-14.3804014533863));
#149191=CARTESIAN_POINT('Ctrl Pts',(-6.00667341384557,33.9557669505412,
-19.5206372729111));
#149192=CARTESIAN_POINT('Ctrl Pts',(3.90971888766891,33.672102461206,-20.0461844991202));
#149193=CARTESIAN_POINT('Ctrl Pts',(12.9018507095002,33.3884379718709,-15.8328024900789));
#149194=CARTESIAN_POINT('Ctrl Pts',(18.8439799765745,33.1047734825357,-7.87653896414892));
#149195=CARTESIAN_POINT('Ctrl Pts',(20.3313789816317,32.8211089932007,1.94174516187317));
#149196=CARTESIAN_POINT('Ctrl Pts',(17.0124362121671,32.5374445038654,11.300994447569));
#149197=CARTESIAN_POINT('Ctrl Pts',(9.67173078559361,32.2537800145304,17.9886931745006));
#149198=CARTESIAN_POINT('Ctrl Pts',(0.0446505509054691,31.9701155251951,
20.4238344995783));
#149199=CARTESIAN_POINT('Ctrl Pts',(-9.59303974232004,31.6864510358601,
18.0308121466739));
#149200=CARTESIAN_POINT('Ctrl Pts',(-16.9628215725985,31.4027865465248,
11.3752135681193));
#149201=CARTESIAN_POINT('Ctrl Pts',(-20.322800167086,31.1191220571898,2.03067331054418));
#149202=CARTESIAN_POINT('Ctrl Pts',(-18.8780262724377,30.8354575678546,
-7.79424773882668));
#149203=CARTESIAN_POINT('Ctrl Pts',(-12.9713405484581,30.5517930785194,
-15.7759452787685));
#149204=CARTESIAN_POINT('Ctrl Pts',(-3.99645940922183,30.2681285891843,
-20.0295729065324));
#149205=CARTESIAN_POINT('Ctrl Pts',(2.61385460622837,30.0790189296275,-19.7061587075517));
#149206=CARTESIAN_POINT('Ctrl Pts',(5.68753054648386,29.9844640998491,-18.7750492568638));
#149207=CARTESIAN_POINT('Ctrl Pts',(2.3531054946966,53.8076420723014,19.4811662638601));
#149208=CARTESIAN_POINT('Ctrl Pts',(-0.83617071244833,53.713087242523,19.8663949131869));
#149209=CARTESIAN_POINT('Ctrl Pts',(-7.40443785082346,53.5239775829663,
19.0407256093285));
#149210=CARTESIAN_POINT('Ctrl Pts',(-15.5098945107332,53.2403130936311,
13.2965697206621));
#149211=CARTESIAN_POINT('Ctrl Pts',(-19.9473021734326,52.956648604296,4.41075449877604));
#149212=CARTESIAN_POINT('Ctrl Pts',(-19.669894528314,52.6729841149608,-5.51856432067145));
#149213=CARTESIAN_POINT('Ctrl Pts',(-14.7421444939989,52.3893196256257,
-14.1428932135538));
#149214=CARTESIAN_POINT('Ctrl Pts',(-6.3295289214286,52.1056551362905,-19.424034564584));
#149215=CARTESIAN_POINT('Ctrl Pts',(3.57948360566135,51.8219906469554,-20.113223571091));
#149216=CARTESIAN_POINT('Ctrl Pts',(12.6422576295486,51.5383261576202,-16.0476863277298));
#149217=CARTESIAN_POINT('Ctrl Pts',(18.7164187430947,51.2546616682851,-8.18844228314949));
#149218=CARTESIAN_POINT('Ctrl Pts',(20.3659968370911,50.9709971789499,1.60654112036962));
#149219=CARTESIAN_POINT('Ctrl Pts',(17.2010484704808,50.6873326896148,11.0217437387303));
#149220=CARTESIAN_POINT('Ctrl Pts',(9.96976022042066,50.4036682002796,17.831397130244));
#149221=CARTESIAN_POINT('Ctrl Pts',(0.38161689691564,50.1200037109445,20.4257004621254));
#149222=CARTESIAN_POINT('Ctrl Pts',(-9.29674161078674,49.8363392216093,
18.1913566435161));
#149223=CARTESIAN_POINT('Ctrl Pts',(-16.7773451313725,49.5526747322742,
11.6565669433827));
#149224=CARTESIAN_POINT('Ctrl Pts',(-20.2917756193281,49.269010242939,2.36615847744129));
#149225=CARTESIAN_POINT('Ctrl Pts',(-19.0092195734451,48.9853457536039,
-7.48361099588671));
#149226=CARTESIAN_POINT('Ctrl Pts',(-13.2328740606314,48.7016812642687,
-15.5642509414388));
#149227=CARTESIAN_POINT('Ctrl Pts',(-4.32827012952978,48.4180167749336,
-19.965493744835));
#149228=CARTESIAN_POINT('Ctrl Pts',(5.59953912679806,48.1343522855985,-19.6468833290901));
#149229=CARTESIAN_POINT('Ctrl Pts',(14.2036143917079,47.8506877962633,-14.6837393447495));
#149230=CARTESIAN_POINT('Ctrl Pts',(19.4499477339046,47.5670233069282,-6.24935165233257));
#149231=CARTESIAN_POINT('Ctrl Pts',(20.0983031939136,47.283358817593,3.66238606230469));
#149232=CARTESIAN_POINT('Ctrl Pts',(15.9954091973776,46.9996943282579,12.7083337829279));
#149233=CARTESIAN_POINT('Ctrl Pts',(8.11119204619121,46.7160298389227,18.7500247073859));
#149234=CARTESIAN_POINT('Ctrl Pts',(-1.69051517503973,46.4323653495876,
20.3591999198705));
#149235=CARTESIAN_POINT('Ctrl Pts',(-11.0925837188238,46.1487008602524,
17.155449553313));
#149236=CARTESIAN_POINT('Ctrl Pts',(-17.8723596318423,45.8650363709173,
9.89614188082356));
#149237=CARTESIAN_POINT('Ctrl Pts',(-20.4271003189756,45.5813718815822,
0.297381057915561));
#149238=CARTESIAN_POINT('Ctrl Pts',(-18.1528637368801,45.297707392247,-9.37168080365289));
#149239=CARTESIAN_POINT('Ctrl Pts',(-11.5872806108155,45.0140429029118,
-16.8252723895153));
#149240=CARTESIAN_POINT('Ctrl Pts',(-2.28245824824014,44.7303784135767,
-20.3013607248448));
#149241=CARTESIAN_POINT('Ctrl Pts',(7.56193844581962,44.4467139242416,-18.9781966971797));
#149242=CARTESIAN_POINT('Ctrl Pts',(15.6186889103088,44.1630494349064,-13.1685769792415));
#149243=CARTESIAN_POINT('Ctrl Pts',(19.9831730939516,43.8793849455713,-4.24589873082056));
#149244=CARTESIAN_POINT('Ctrl Pts',(19.6236246380542,43.5957204562361,5.68051221281708));
#149245=CARTESIAN_POINT('Ctrl Pts',(14.6250409868751,43.3120559669009,14.2640470788426));
#149246=CARTESIAN_POINT('Ctrl Pts',(6.16908994705435,43.0283914775658,19.4755537061303));
#149247=CARTESIAN_POINT('Ctrl Pts',(-3.74523720396384,42.7447269882306,
20.083029184395));
#149248=CARTESIAN_POINT('Ctrl Pts',(-12.774188308287,42.4610624988955,15.9428659907695));
#149249=CARTESIAN_POINT('Ctrl Pts',(-18.7833145715672,42.1773980095604,
8.03380088381365));
#149250=CARTESIAN_POINT('Ctrl Pts',(-20.3520553816638,41.8937335202252,
-1.77445898146556));
#149251=CARTESIAN_POINT('Ctrl Pts',(-17.1095595852073,41.6100690308901,
-11.1632358093634));
#149252=CARTESIAN_POINT('Ctrl Pts',(-9.82235489549016,41.3264045415549,
-17.9130178150487));
#149253=CARTESIAN_POINT('Ctrl Pts',(-0.213140337506071,41.0427400522198,
-20.4281529789587));
#149254=CARTESIAN_POINT('Ctrl Pts',(9.44646070847201,40.7590755628846,-18.1140620242536));
#149255=CARTESIAN_POINT('Ctrl Pts',(16.8729134698836,40.4754110735495,-11.5177972708775));
#149256=CARTESIAN_POINT('Ctrl Pts',(20.3106006042792,40.1917465842143,-2.19871917912825));
#149257=CARTESIAN_POINT('Ctrl Pts',(18.9468510633194,39.9080820948792,7.64013728408127));
#149258=CARTESIAN_POINT('Ctrl Pts',(13.1040559564319,39.624417605544,15.6728612711884));
#149259=CARTESIAN_POINT('Ctrl Pts',(4.16345512282173,39.3407531162089,20.0005126028173));
#149260=CARTESIAN_POINT('Ctrl Pts',(-5.76138869367294,39.0570886268737,
19.6000322258829));
#149261=CARTESIAN_POINT('Ctrl Pts',(-14.3242371899018,38.7734241375386,
14.5660939123227));
#149262=CARTESIAN_POINT('Ctrl Pts',(-19.500828473455,38.4897596482035,6.08872332958053));
#149263=CARTESIAN_POINT('Ctrl Pts',(-20.0674136396766,38.2060951588683,
-3.82802465368487));
#149264=CARTESIAN_POINT('Ctrl Pts',(-15.8900516570147,37.9224306695332,
-12.8398255935468));
#149265=CARTESIAN_POINT('Ctrl Pts',(-7.95627309729745,37.638766180198,-18.8162850035974));
#149266=CARTESIAN_POINT('Ctrl Pts',(1.8583726111394,37.3551016908629,-20.344564732932));
#149267=CARTESIAN_POINT('Ctrl Pts',(11.2336980560769,37.0714372015277,-17.0633786491032));
#149268=CARTESIAN_POINT('Ctrl Pts',(17.9533713663584,36.7877727121926,-9.74840086944935));
#149269=CARTESIAN_POINT('Ctrl Pts',(20.4288582345403,36.5041082228574,-0.128895992558966));
#149270=CARTESIAN_POINT('Ctrl Pts',(18.0749522604215,36.2204437335223,9.52107996550914));
#149271=CARTESIAN_POINT('Ctrl Pts',(11.4481180581729,35.9367792441871,16.9202676060106));
#149272=CARTESIAN_POINT('Ctrl Pts',(2.11494271656859,35.653114754852,20.3194950794811));
#149273=CARTESIAN_POINT('Ctrl Pts',(-7.71820618957644,35.3694502655168,
18.9151832136093));
#149274=CARTESIAN_POINT('Ctrl Pts',(-15.7267671033322,35.0857857761817,
13.0393120888398));
#149275=CARTESIAN_POINT('Ctrl Pts',(-20.0175119664913,34.8021212868465,
4.08094070044942));
#149276=CARTESIAN_POINT('Ctrl Pts',(-19.5761065183645,34.5184567975114,
-5.84216717555893));
#149277=CARTESIAN_POINT('Ctrl Pts',(-14.5068990723497,34.2347923081762,
-14.3841837400463));
#149278=CARTESIAN_POINT('Ctrl Pts',(-6.00825326975288,33.9511278188411,
-19.5257715277998));
#149279=CARTESIAN_POINT('Ctrl Pts',(3.91074720947659,33.6674633295059,-20.0514569816771));
#149280=CARTESIAN_POINT('Ctrl Pts',(12.9052441121519,33.3837988401708,-15.8369667826554));
#149281=CARTESIAN_POINT('Ctrl Pts',(18.8489362599963,33.1001343508356,-7.87861062578073));
#149282=CARTESIAN_POINT('Ctrl Pts',(20.3367264736328,32.8164698615006,1.94225587307272));
#149283=CARTESIAN_POINT('Ctrl Pts',(17.0169107711485,32.5328053721653,11.3039667992308));
#149284=CARTESIAN_POINT('Ctrl Pts',(9.67427460687796,32.2491408828303,17.9934245010726));
#149285=CARTESIAN_POINT('Ctrl Pts',(0.0446623068153865,31.965476393495,
20.4292063130764));
#149286=CARTESIAN_POINT('Ctrl Pts',(-9.59556289662872,31.68181190416,18.0355545473434));
#149287=CARTESIAN_POINT('Ctrl Pts',(-16.9672830312041,31.3981474148247,
11.3782054503749));
#149288=CARTESIAN_POINT('Ctrl Pts',(-20.3281454995571,31.1144829254897,
2.03120739099156));
#149289=CARTESIAN_POINT('Ctrl Pts',(-18.8829913196902,30.8308184361545,
-7.79629771540332));
#149290=CARTESIAN_POINT('Ctrl Pts',(-12.9747526115673,30.5471539468193,
-15.7800946999417));
#149291=CARTESIAN_POINT('Ctrl Pts',(-3.99750972752267,30.2634894574842,
-20.034840842762));
#149292=CARTESIAN_POINT('Ctrl Pts',(2.61454075052372,30.0743797979274,-19.7113420388087));
#149293=CARTESIAN_POINT('Ctrl Pts',(5.68902642746934,29.979824968149,-18.779987294375));
#149294=CARTESIAN_POINT('',(-19.6089934578411,47.414845301517,4.04252303732519E-5));
#149295=CARTESIAN_POINT('',(19.6068005549111,49.2291059875495,3.98926903720671E-5));
#149296=CARTESIAN_POINT('Ctrl Pts',(-19.6089934578411,47.414845301517,4.04252303727256E-5));
#149297=CARTESIAN_POINT('Ctrl Pts',(-19.6089556775713,47.4169744912199,
0.0740829511814416));
#149298=CARTESIAN_POINT('Ctrl Pts',(-19.6085095386962,47.4193303165616,
0.155450747792003));
#149299=CARTESIAN_POINT('Ctrl Pts',(-19.6073730914637,47.4219110165096,
0.24413255737823));
#149300=CARTESIAN_POINT('Ctrl Pts',(-19.6071988486257,47.4223066956665,
0.257729466884036));
#149301=CARTESIAN_POINT('Ctrl Pts',(-19.6070082794532,47.4227076611473,
0.271498298610337));
#149302=CARTESIAN_POINT('Ctrl Pts',(-19.6068002602365,47.4231139066304,
0.285438995874778));
#149303=CARTESIAN_POINT('Ctrl Pts',(-19.606800252813,47.423113921128,0.285439493371015));
#149304=CARTESIAN_POINT('Ctrl Pts',(-19.6068002453894,47.4231139356255,
0.285439990867488));
#149305=CARTESIAN_POINT('Ctrl Pts',(-19.6068002379659,47.423113950123,0.285440488364167));
#149306=CARTESIAN_POINT('Ctrl Pts',(-19.6066825872437,47.4233437117449,
0.293324974946098));
#149307=CARTESIAN_POINT('Ctrl Pts',(-19.6065593553122,47.4235751633091,
0.301264436385551));
#149308=CARTESIAN_POINT('Ctrl Pts',(-19.6064303373129,47.4238083032787,
0.309258861774044));
#149309=CARTESIAN_POINT('Ctrl Pts',(-19.6061001399297,47.4244049813255,
0.329719094891991));
#149310=CARTESIAN_POINT('Ctrl Pts',(-19.6057320515704,47.4250127184821,
0.350539347975303));
#149311=CARTESIAN_POINT('Ctrl Pts',(-19.6053225575492,47.4256314890143,
0.371719422170789));
#149312=CARTESIAN_POINT('Ctrl Pts',(-19.6034436684735,47.4284706054194,
0.468900352715594));
#149313=CARTESIAN_POINT('Ctrl Pts',(-19.6006971269794,47.4315420310069,
0.573657472527128));
#149314=CARTESIAN_POINT('Ctrl Pts',(-19.5967131196554,47.4348438572691,
0.685964395720979));
#149315=CARTESIAN_POINT('Ctrl Pts',(-19.5927334914384,47.4381420542581,
0.79814787435122));
#149316=CARTESIAN_POINT('Ctrl Pts',(-19.5875190243103,47.4416701464421,
0.917864862143259));
#149317=CARTESIAN_POINT('Ctrl Pts',(-19.5806513691897,47.4454261914517,
1.0450740801507));
#149318=CARTESIAN_POINT('Ctrl Pts',(-19.5738013204621,47.4491726072061,
1.17195717585558));
#149319=CARTESIAN_POINT('Ctrl Pts',(-19.565306435898,47.4531458088114,1.30629445970044));
#149320=CARTESIAN_POINT('Ctrl Pts',(-19.5547036042941,47.4573438206333,
1.44802544213585));
#149321=CARTESIAN_POINT('Ctrl Pts',(-19.5441738467645,47.4615129000115,
1.58877962321041));
#149322=CARTESIAN_POINT('Ctrl Pts',(-19.5315649440922,47.4659037012008,
1.73682627327301));
#149323=CARTESIAN_POINT('Ctrl Pts',(-19.5163779644863,47.4705142416668,
1.8920819858303));
#149324=CARTESIAN_POINT('Ctrl Pts',(-19.5109168898013,47.472172142479,1.94791027187292));
#149325=CARTESIAN_POINT('Ctrl Pts',(-19.5051220419754,47.4738584561359,
2.0046704692123));
#149326=CARTESIAN_POINT('Ctrl Pts',(-19.4989688345819,47.4755730891391,
2.06235779632072));
#149327=CARTESIAN_POINT('Ctrl Pts',(-19.4986951202735,47.4756493614889,
2.06492391279197));
#149328=CARTESIAN_POINT('Ctrl Pts',(-19.4984206944406,47.4757256877972,
2.06749186350311));
#149329=CARTESIAN_POINT('Ctrl Pts',(-19.498145554845,47.4758020680191,2.07006164800737));
#149330=CARTESIAN_POINT('Ctrl Pts',(-19.4959012145539,47.476425108876,2.09102362873829));
#149331=CARTESIAN_POINT('Ctrl Pts',(-19.4936093827647,47.4770517370582,
2.11210762761986));
#149332=CARTESIAN_POINT('Ctrl Pts',(-19.4912688376452,47.4776819282169,
2.13331339705227));
#149333=CARTESIAN_POINT('Ctrl Pts',(-19.4873514227491,47.4787366911487,
2.16880589679594));
#149334=CARTESIAN_POINT('Ctrl Pts',(-19.4832975492979,47.4798014339628,
2.20463952085487));
#149335=CARTESIAN_POINT('Ctrl Pts',(-19.4791014039938,47.4808760360715,
2.24081304570861));
#149336=CARTESIAN_POINT('Ctrl Pts',(-19.4773487606475,47.4813248752082,
2.25592198094583));
#149337=CARTESIAN_POINT('Ctrl Pts',(-19.4755712978544,47.4817754364222,
2.2710902157842));
#149338=CARTESIAN_POINT('Ctrl Pts',(-19.4737685817764,47.4822277056714,
2.28631765265798));
#149339=CARTESIAN_POINT('Ctrl Pts',(-19.4722110564307,47.4826184609475,
2.29947397781122));
#149340=CARTESIAN_POINT('Ctrl Pts',(-19.4703630855354,47.4830773119233,
2.31492550950516));
#149341=CARTESIAN_POINT('Ctrl Pts',(-19.4691262319504,47.4833823263582,
2.32519634087596));
#149342=CARTESIAN_POINT('Ctrl Pts',(-19.4689315224152,47.4834303427278,
2.32681320873093));
#149343=CARTESIAN_POINT('Ctrl Pts',(-19.4687520664875,47.4834745467189,
2.32830170081285));
#149344=CARTESIAN_POINT('Ctrl Pts',(-19.468591477928,47.483514072523,2.32963266295098));
#149345=CARTESIAN_POINT('Ctrl Pts',(-19.4662300870586,47.4840952837451,
2.34920393160118));
#149346=CARTESIAN_POINT('Ctrl Pts',(-19.4638386230098,47.484676809615,2.36877757336803));
#149347=CARTESIAN_POINT('Ctrl Pts',(-19.4614170373804,47.4852586337289,
2.38835349770635));
#149348=CARTESIAN_POINT('Ctrl Pts',(-19.4517306948627,47.4875859301847,
2.46665719505933));
#149349=CARTESIAN_POINT('Ctrl Pts',(-19.4415624083915,47.4899179978654,
2.54499741035017));
#149350=CARTESIAN_POINT('Ctrl Pts',(-19.4309090683148,47.4922537865292,
2.62336834705384));
#149351=CARTESIAN_POINT('Ctrl Pts',(-19.4096023881614,47.4969253638568,
2.78011022046119));
#149352=CARTESIAN_POINT('Ctrl Pts',(-19.3863555156713,47.501611814652,2.93697493922955));
#149353=CARTESIAN_POINT('Ctrl Pts',(-19.3611432635056,47.5063045990459,
3.09391538838612));
#149354=CARTESIAN_POINT('Ctrl Pts',(-19.3543784747667,47.5075637366593,
3.13602463654639));
#149355=CARTESIAN_POINT('Ctrl Pts',(-19.3474721900065,47.5088233278252,
3.17813933074798));
#149356=CARTESIAN_POINT('Ctrl Pts',(-19.3404239200627,47.5100832088195,
3.22025855137352));
#149357=CARTESIAN_POINT('Ctrl Pts',(-19.2949346264506,47.5182144377484,
3.49209456347721));
#149358=CARTESIAN_POINT('Ctrl Pts',(-19.2435310150949,47.5263575685175,
3.76412032957701));
#149359=CARTESIAN_POINT('Ctrl Pts',(-19.18614843845,47.5345299395062,4.03609008645303));
#149360=CARTESIAN_POINT('Ctrl Pts',(-19.1530116217609,47.539249252845,4.19314493664491));
#149361=CARTESIAN_POINT('Ctrl Pts',(-19.117880996577,47.5439783554162,4.35018085292044));
#149362=CARTESIAN_POINT('Ctrl Pts',(-19.080744320986,47.5487208626531,4.50714827327166));
#149363=CARTESIAN_POINT('Ctrl Pts',(-19.0597320808502,47.5514042127193,
4.59596174613737));
#149364=CARTESIAN_POINT('Ctrl Pts',(-19.03796580324,47.5541065139319,4.68521086343503));
#149365=CARTESIAN_POINT('Ctrl Pts',(-19.0156657796235,47.5567991827617,
4.77396763869898));
#149366=CARTESIAN_POINT('Ctrl Pts',(-18.9985531210433,47.5588654909928,
4.84207807740965));
#149367=CARTESIAN_POINT('Ctrl Pts',(-18.9811272051754,47.5609261270502,
4.90989880457648));
#149368=CARTESIAN_POINT('Ctrl Pts',(-18.9635077642706,47.5629681762463,
4.97701562724018));
#149369=CARTESIAN_POINT('Ctrl Pts',(-18.9363121731062,47.5661200773411,
5.08061038256057));
#149370=CARTESIAN_POINT('Ctrl Pts',(-18.908272983639,47.5692688831737,5.1839855257256));
#149371=CARTESIAN_POINT('Ctrl Pts',(-18.8793950248166,47.5724157889063,
5.28712765620119));
#149372=CARTESIAN_POINT('Ctrl Pts',(-18.8662407515583,47.5738492440261,
5.33411019319626));
#149373=CARTESIAN_POINT('Ctrl Pts',(-18.8529124387785,47.5752823037523,
5.38104438262763));
#149374=CARTESIAN_POINT('Ctrl Pts',(-18.8394105401826,47.5767150816165,
5.42792896331552));
#149375=CARTESIAN_POINT('Ctrl Pts',(-18.7940956554326,47.581523750807,5.5852823425698));
#149376=CARTESIAN_POINT('Ctrl Pts',(-18.7468255244043,47.5863292446178,
5.74207690058199));
#149377=CARTESIAN_POINT('Ctrl Pts',(-18.6976171204215,47.5911358549068,
5.89826521212776));
#149378=CARTESIAN_POINT('Ctrl Pts',(-18.6015587983794,47.6005187017723,
6.20315596076722));
#149379=CARTESIAN_POINT('Ctrl Pts',(-18.4981146853769,47.6099058464766,
6.50573619081258));
#149380=CARTESIAN_POINT('Ctrl Pts',(-18.3874126692221,47.6193292367636,
6.80564653550763));
#149381=CARTESIAN_POINT('Ctrl Pts',(-18.3320616611447,47.6240409319071,
6.95560170785509));
#149382=CARTESIAN_POINT('Ctrl Pts',(-18.2748962006689,47.6287616884589,
7.10488932699131));
#149383=CARTESIAN_POINT('Ctrl Pts',(-18.2159324473777,47.6334954544663,
7.25346401095374));
#149384=CARTESIAN_POINT('Ctrl Pts',(-18.1950271818549,47.6351737844536,
7.30614032555095));
#149385=CARTESIAN_POINT('Ctrl Pts',(-18.1737288104893,47.6368679975299,
7.35913926778749));
#149386=CARTESIAN_POINT('Ctrl Pts',(-18.1526134067615,47.6385302944489,
7.41104141569711));
#149387=CARTESIAN_POINT('Ctrl Pts',(-18.143950584169,47.6392122697259,7.43233483283025));
#149388=CARTESIAN_POINT('Ctrl Pts',(-18.1353191309221,47.6398888730844,
7.4534438767982));
#149389=CARTESIAN_POINT('Ctrl Pts',(-18.1267611591521,47.6405568038892,
7.47427149871655));
#149390=CARTESIAN_POINT('Ctrl Pts',(-18.1263696387264,47.6405873611941,
7.47522434591184));
#149391=CARTESIAN_POINT('Ctrl Pts',(-18.1259780268046,47.640617919135,7.47617720069716));
#149392=CARTESIAN_POINT('Ctrl Pts',(-18.1255863233728,47.6406484777128,
7.47713006305218));
#149393=CARTESIAN_POINT('Ctrl Pts',(-18.1174732394928,47.6412814165256,
7.49686604590529));
#149394=CARTESIAN_POINT('Ctrl Pts',(-18.1093208991585,47.6419146298062,
7.51660527669958));
#149395=CARTESIAN_POINT('Ctrl Pts',(-18.1011291810358,47.6425481266662,
7.53634757405641));
#149396=CARTESIAN_POINT('Ctrl Pts',(-18.0799995854084,47.6441821590247,
7.58727056159768));
#149397=CARTESIAN_POINT('Ctrl Pts',(-18.058608000093,47.6458180783084,7.63821395507403));
#149398=CARTESIAN_POINT('Ctrl Pts',(-18.0369523442986,47.6474560406587,
7.68917460795981));
#149399=CARTESIAN_POINT('Ctrl Pts',(-17.9132010857417,47.6568161775319,
7.98038929069163));
#149400=CARTESIAN_POINT('Ctrl Pts',(-17.7808233642577,47.666242464223,8.27217609828221));
#149401=CARTESIAN_POINT('Ctrl Pts',(-17.6394474616283,47.675771504254,8.56390531916578));
#149402=CARTESIAN_POINT('Ctrl Pts',(-17.5794756515095,47.6798137332954,
8.68765716877759));
#149403=CARTESIAN_POINT('Ctrl Pts',(-17.5178847074463,47.6838744565726,
8.81139803180419));
#149404=CARTESIAN_POINT('Ctrl Pts',(-17.4546464837561,47.6879564537608,
8.93507700694774));
#149405=CARTESIAN_POINT('Ctrl Pts',(-17.4097272619882,47.6908559681092,
9.02292835678502));
#149406=CARTESIAN_POINT('Ctrl Pts',(-17.3639769065921,47.6937662161004,
9.11074844598999));
#149407=CARTESIAN_POINT('Ctrl Pts',(-17.3173853730289,47.6966881940382,
9.19851850495314));
#149408=CARTESIAN_POINT('Ctrl Pts',(-17.279752892032,47.6990483069343,9.26941132224017));
#149409=CARTESIAN_POINT('Ctrl Pts',(-17.2415716267885,47.701416068879,9.34027148933089));
#149410=CARTESIAN_POINT('Ctrl Pts',(-17.2028362992203,47.7037920015933,
9.41108889986026));
#149411=CARTESIAN_POINT('Ctrl Pts',(-17.1868555967328,47.7047722198132,
9.44030543266521));
#149412=CARTESIAN_POINT('Ctrl Pts',(-17.1707806613984,47.7057538730056,
9.46951466012212));
#149413=CARTESIAN_POINT('Ctrl Pts',(-17.1546110691823,47.7067369320053,
9.4987158130276));
#149414=CARTESIAN_POINT('Ctrl Pts',(-17.1546108251852,47.7067369468395,
9.49871625366919));
#149415=CARTESIAN_POINT('Ctrl Pts',(-17.1546105811882,47.7067369616737,
9.49871669431082));
#149416=CARTESIAN_POINT('Ctrl Pts',(-17.1546103371911,47.706736976508,9.4987171349524));
#149417=CARTESIAN_POINT('Ctrl Pts',(-17.1311466139537,47.7081634949326,
9.54109097061028));
#149418=CARTESIAN_POINT('Ctrl Pts',(-17.1074835732669,47.7095929734803,
9.58344780030872));
#149419=CARTESIAN_POINT('Ctrl Pts',(-17.0836204965001,47.7110253171656,
9.62578556650699));
#149420=CARTESIAN_POINT('Ctrl Pts',(-17.0570832731909,47.7126181722951,
9.67286779177921));
#149421=CARTESIAN_POINT('Ctrl Pts',(-17.0300154324501,47.7142308389502,
9.72041890126953));
#149422=CARTESIAN_POINT('Ctrl Pts',(-17.0031968346263,47.7158177209061,
9.76707694400707));
#149423=CARTESIAN_POINT('Ctrl Pts',(-16.989279917709,47.7166411981245,9.79128910112925));
#149424=CARTESIAN_POINT('Ctrl Pts',(-16.9754308827189,47.7174577317306,
9.81526120125483));
#149425=CARTESIAN_POINT('Ctrl Pts',(-16.9617634779707,47.7182609493699,
9.8388056900564));
#149426=CARTESIAN_POINT('Ctrl Pts',(-16.925163849782,47.7204118673748,9.9018549339988));
#149427=CARTESIAN_POINT('Ctrl Pts',(-16.8882015108382,47.7225663804009,
9.96471297485562));
#149428=CARTESIAN_POINT('Ctrl Pts',(-16.850878422139,47.724723678711,10.0273756052323));
#149429=CARTESIAN_POINT('Ctrl Pts',(-16.8344160612243,47.7256752136621,
10.0550146585122));
#149430=CARTESIAN_POINT('Ctrl Pts',(-16.8178835185176,47.7266272917777,
10.0826156950673));
#149431=CARTESIAN_POINT('Ctrl Pts',(-16.8012809639052,47.7275798430016,
10.1101783512797));
#149432=CARTESIAN_POINT('Ctrl Pts',(-16.7732376977788,47.7291887910276,
10.1567342531491));
#149433=CARTESIAN_POINT('Ctrl Pts',(-16.7449946844022,47.7307990889712,
10.20318065507));
#149434=CARTESIAN_POINT('Ctrl Pts',(-16.7165527514189,47.7324103993351,
10.2495157952814));
#149435=CARTESIAN_POINT('Ctrl Pts',(-16.5496396454556,47.7418664661104,
10.5214362084433));
#149436=CARTESIAN_POINT('Ctrl Pts',(-16.3758758664424,47.7513573419177,
10.7895243776525));
#149437=CARTESIAN_POINT('Ctrl Pts',(-16.195424893882,47.7608142663661,11.0534305510246));
#149438=CARTESIAN_POINT('Ctrl Pts',(-16.0149739213216,47.7702711908145,
11.3173367243967));
#149439=CARTESIAN_POINT('Ctrl Pts',(-15.8278358701411,47.7796940548303,
11.5770610428877));
#149440=CARTESIAN_POINT('Ctrl Pts',(-15.6341695259738,47.78901450379,11.8322583088012));
#149441=CARTESIAN_POINT('Ctrl Pts',(-15.6099612329529,47.79017955991,11.8641579670404));
#149442=CARTESIAN_POINT('Ctrl Pts',(-15.5856509246782,47.7913430182942,
11.8959868997612));
#149443=CARTESIAN_POINT('Ctrl Pts',(-15.5612389099878,47.7925047460891,
11.9277444276542));
#149444=CARTESIAN_POINT('Ctrl Pts',(-15.5490329026426,47.7930856099865,
11.9436231916006));
#149445=CARTESIAN_POINT('Ctrl Pts',(-15.5368014686577,47.7936660412426,
11.9594841043682));
#149446=CARTESIAN_POINT('Ctrl Pts',(-15.524544645385,47.7942460235431,11.9753270828774));
#149447=CARTESIAN_POINT('Ctrl Pts',(-15.5184162337486,47.7945360146934,
11.9832485721321));
#149448=CARTESIAN_POINT('Ctrl Pts',(-15.5115121387594,47.7948620830923,
11.9921547556926));
#149449=CARTESIAN_POINT('Ctrl Pts',(-15.5081879124936,47.7950190570906,
11.9964395106522));
#149450=CARTESIAN_POINT('Ctrl Pts',(-15.5048636862279,47.7951760310889,
12.0007242656117));
#149451=CARTESIAN_POINT('Ctrl Pts',(-15.5015058888889,47.7953346125775,
12.0050488282224));
#149452=CARTESIAN_POINT('Ctrl Pts',(-15.4981144257836,47.795494810852,12.0094131255863));
#149453=CARTESIAN_POINT('Ctrl Pts',(-15.4955995654925,47.7956136021427,
12.012649368411));
#149454=CARTESIAN_POINT('Ctrl Pts',(-15.4930661906205,47.7957332785343,
12.0159074566665));
#149455=CARTESIAN_POINT('Ctrl Pts',(-15.4905142585235,47.7958538393637,
12.019187356374));
#149456=CARTESIAN_POINT('Ctrl Pts',(-15.4892335152947,47.7959143454665,
12.0208334461531));
#149457=CARTESIAN_POINT('Ctrl Pts',(-15.4879480979518,47.7959750743433,
12.0224850296988));
#149458=CARTESIAN_POINT('Ctrl Pts',(-15.4866580010435,47.7960360259005,
12.024142102662));
#149459=CARTESIAN_POINT('Ctrl Pts',(-15.4799442732451,47.7963532208039,
12.0327655919097));
#149460=CARTESIAN_POINT('Ctrl Pts',(-15.473103813444,47.7966764445403,12.0415377467151));
#149461=CARTESIAN_POINT('Ctrl Pts',(-15.4661358402898,47.7970056859806,
12.050457941198));
#149462=CARTESIAN_POINT('Ctrl Pts',(-15.4483277290061,47.7978471312728,
12.0732553619845));
#149463=CARTESIAN_POINT('Ctrl Pts',(-15.4296868200371,47.7987278818606,
12.09701979879));
#149464=CARTESIAN_POINT('Ctrl Pts',(-15.410199330508,47.7996477521465,12.1217400917713));
#149465=CARTESIAN_POINT('Ctrl Pts',(-15.362735142192,47.8018882098726,12.1819494193781));
#149466=CARTESIAN_POINT('Ctrl Pts',(-15.3102512800501,47.8043606839108,
12.2478316834328));
#149467=CARTESIAN_POINT('Ctrl Pts',(-15.252522171511,47.8070619395728,12.319199401835));
#149468=CARTESIAN_POINT('Ctrl Pts',(-15.2336330416603,47.8079457981712,
12.3425511239412));
#149469=CARTESIAN_POINT('Ctrl Pts',(-15.2141820639659,47.8088541504704,
12.3664898243901));
#149470=CARTESIAN_POINT('Ctrl Pts',(-15.1941605264955,47.8097868830172,
12.3910080326062));
#149471=CARTESIAN_POINT('Ctrl Pts',(-15.1332042968128,47.8126266179496,
12.4656545243475));
#149472=CARTESIAN_POINT('Ctrl Pts',(-15.0669618185619,47.8156920102463,
12.5456750708591));
#149473=CARTESIAN_POINT('Ctrl Pts',(-14.9951651687925,47.8189804912075,
12.6308337322839));
#149474=CARTESIAN_POINT('Ctrl Pts',(-14.9238043353964,47.8222490105987,
12.7154754679315));
#149475=CARTESIAN_POINT('Ctrl Pts',(-14.8469563256682,47.8257379182441,
12.8051933039757));
#149476=CARTESIAN_POINT('Ctrl Pts',(-14.7643285193556,47.8294446909117,
12.8997136071292));
#149477=CARTESIAN_POINT('Ctrl Pts',(-14.7221989415841,47.8313346692901,
12.947906832151));
#149478=CARTESIAN_POINT('Ctrl Pts',(-14.6785663417542,47.8332812866349,
12.9973478603596));
#149479=CARTESIAN_POINT('Ctrl Pts',(-14.6333892488489,47.8352842048003,
13.0479959419459));
#149480=CARTESIAN_POINT('Ctrl Pts',(-14.6187801698276,47.8359318956513,
13.0643741942544));
#149481=CARTESIAN_POINT('Ctrl Pts',(-14.6040095690355,47.8365854739103,
13.0808786443125));
#149482=CARTESIAN_POINT('Ctrl Pts',(-14.5890760064496,47.8372449281421,
13.0975078434137));
#149483=CARTESIAN_POINT('Ctrl Pts',(-14.5356030712314,47.8396062503795,
13.1570523815073));
#149484=CARTESIAN_POINT('Ctrl Pts',(-14.4800408942343,47.8420429982471,
13.218197027061));
#149485=CARTESIAN_POINT('Ctrl Pts',(-14.4223216209083,47.8445550877342,
13.2808721146437));
#149486=CARTESIAN_POINT('Ctrl Pts',(-14.3489934304829,47.8477465169685,
13.3604963110752));
#149487=CARTESIAN_POINT('Ctrl Pts',(-14.2721838886993,47.8510595464393,
13.4425911750516));
#149488=CARTESIAN_POINT('Ctrl Pts',(-14.1917476922755,47.8544940068082,
13.5269996139955));
#149489=CARTESIAN_POINT('Ctrl Pts',(-14.1198724729772,47.8575629310383,
13.6024243024996));
#149490=CARTESIAN_POINT('Ctrl Pts',(-14.0451014072404,47.8607288874082,
13.6796962044303));
#149491=CARTESIAN_POINT('Ctrl Pts',(-13.9673270002656,47.863992259819,13.7586923463202));
#149492=CARTESIAN_POINT('Ctrl Pts',(-13.928439796778,47.8656239460243,13.7981904172655));
#149493=CARTESIAN_POINT('Ctrl Pts',(-13.888801707283,47.8672800679231,13.8381194949958));
#149494=CARTESIAN_POINT('Ctrl Pts',(-13.8483990006249,47.8689606024313,
13.8784630167364));
#149495=CARTESIAN_POINT('Ctrl Pts',(-13.8226559326814,47.8700313750999,
13.9041683743016));
#149496=CARTESIAN_POINT('Ctrl Pts',(-13.7961181274972,47.8711322446115,
13.9305194612486));
#149497=CARTESIAN_POINT('Ctrl Pts',(-13.7705205243278,47.8721910408338,
13.9557976725599));
#149498=CARTESIAN_POINT('Ctrl Pts',(-13.755943721934,47.8727939825704,13.9701925941747));
#149499=CARTESIAN_POINT('Ctrl Pts',(-13.7416725380578,47.873383280673,13.9842403290761));
#149500=CARTESIAN_POINT('Ctrl Pts',(-13.7280326156645,47.8739456081977,
13.9976288762919));
#149501=CARTESIAN_POINT('Ctrl Pts',(-13.6881985659633,47.8755878303395,
14.0367288095501));
#149502=CARTESIAN_POINT('Ctrl Pts',(-13.648431525508,47.8772193785014,14.0754305495902));
#149503=CARTESIAN_POINT('Ctrl Pts',(-13.6087387694507,47.8788403681359,
14.1137385579582));
#149504=CARTESIAN_POINT('Ctrl Pts',(-13.5924750930755,47.879504551061,14.1294348489836));
#149505=CARTESIAN_POINT('Ctrl Pts',(-13.5762238860293,47.8801669612963,
14.1450650383339));
#149506=CARTESIAN_POINT('Ctrl Pts',(-13.5599856407617,47.8808276068118,
14.160629434832));
#149507=CARTESIAN_POINT('Ctrl Pts',(-13.4072855808786,47.8870401382844,
14.3069928034196));
#149508=CARTESIAN_POINT('Ctrl Pts',(-13.2557346340403,47.8930966147524,
14.4475375162328));
#149509=CARTESIAN_POINT('Ctrl Pts',(-13.105722657114,47.899003660849,14.582524524679));
#149510=CARTESIAN_POINT('Ctrl Pts',(-12.9370808431818,47.9056442970776,
14.7342754343602));
#149511=CARTESIAN_POINT('Ctrl Pts',(-12.7703846865628,47.9120960789574,
14.8790026222954));
#149512=CARTESIAN_POINT('Ctrl Pts',(-12.6061370783175,47.9183683362015,
15.0170849668245));
#149513=CARTESIAN_POINT('Ctrl Pts',(-12.4381628305103,47.9247829056671,
15.1583002831725));
#149514=CARTESIAN_POINT('Ctrl Pts',(-12.2727494215372,47.9310097118164,
15.2925661070597));
#149515=CARTESIAN_POINT('Ctrl Pts',(-12.1103805722522,47.9370586550125,
15.4202922065005));
#149516=CARTESIAN_POINT('Ctrl Pts',(-12.0709671940729,47.9385269741318,
15.4512964113267));
#149517=CARTESIAN_POINT('Ctrl Pts',(-12.0317329673238,47.9399848127455,
15.4819152869272));
#149518=CARTESIAN_POINT('Ctrl Pts',(-11.9926843529186,47.9414323117929,
15.5121547016217));
#149519=CARTESIAN_POINT('Ctrl Pts',(-11.8265343630003,47.9475913511285,
15.640821967366));
#149520=CARTESIAN_POINT('Ctrl Pts',(-11.6637505422784,47.9535622440707,
15.7626171777793));
#149521=CARTESIAN_POINT('Ctrl Pts',(-11.5047892685161,47.9593440007971,
15.8779800202506));
#149522=CARTESIAN_POINT('Ctrl Pts',(-11.3425632176317,47.9652445043518,
15.9957122069019));
#149523=CARTESIAN_POINT('Ctrl Pts',(-11.1843182125247,47.9709480229388,
16.1067454661425));
#149524=CARTESIAN_POINT('Ctrl Pts',(-11.0304850641495,47.9764534451089,
16.2115390401398));
#149525=CARTESIAN_POINT('Ctrl Pts',(-10.8993480473968,47.9811466120042,
16.3008716502697));
#149526=CARTESIAN_POINT('Ctrl Pts',(-10.7714160869305,47.9856958223599,
16.3856699028778));
#149527=CARTESIAN_POINT('Ctrl Pts',(-10.6469271497011,47.9901003571117,
16.4662107804784));
#149528=CARTESIAN_POINT('Ctrl Pts',(-10.6469267308288,47.9901003719318,
16.4662110514771));
#149529=CARTESIAN_POINT('Ctrl Pts',(-10.6469263119565,47.9901003867519,
16.4662113224758));
#149530=CARTESIAN_POINT('Ctrl Pts',(-10.6469258930843,47.990100401572,16.4662115934745));
#149531=CARTESIAN_POINT('Ctrl Pts',(-10.5883033572367,47.9921745215146,
16.5041387361415));
#149532=CARTESIAN_POINT('Ctrl Pts',(-10.5304439763166,47.9942165584851,
16.5411217025153));
#149533=CARTESIAN_POINT('Ctrl Pts',(-10.4733716393505,47.9962264210991,
16.5771902099358));
#149534=CARTESIAN_POINT('Ctrl Pts',(-10.3348883705827,48.0011032556456,
16.6647087009016));
#149535=CARTESIAN_POINT('Ctrl Pts',(-10.2010369233357,48.0057838230337,
16.7468393974389));
#149536=CARTESIAN_POINT('Ctrl Pts',(-10.0721147790009,48.0102566522277,
16.8239800128916));
#149537=CARTESIAN_POINT('Ctrl Pts',(-9.98703102960993,48.0132085506791,
16.8748899075951));
#149538=CARTESIAN_POINT('Ctrl Pts',(-9.90409329843675,48.0160699701305,
16.9236257781094));
#149539=CARTESIAN_POINT('Ctrl Pts',(-9.8233770188881,48.0188376257724,16.9702947576433));
#149540=CARTESIAN_POINT('Ctrl Pts',(-9.77262185216515,48.0205779540473,
16.9996406572596));
#149541=CARTESIAN_POINT('Ctrl Pts',(-9.72274490477658,48.0222813583519,
17.0281693745889));
#149542=CARTESIAN_POINT('Ctrl Pts',(-9.67376344444512,48.0239472998315,
17.0559066857302));
#149543=CARTESIAN_POINT('Ctrl Pts',(-9.64927271427932,48.0247802705714,
17.069775341301));
#149544=CARTESIAN_POINT('Ctrl Pts',(-9.62500585125861,48.0256038861224,
17.0834461370428));
#149545=CARTESIAN_POINT('Ctrl Pts',(-9.60096489584032,48.0264180776185,
17.0969222117936));
#149546=CARTESIAN_POINT('Ctrl Pts',(-9.58894441813124,48.0268251733666,
17.1036602491689));
#149547=CARTESIAN_POINT('Ctrl Pts',(-9.57698041703653,48.0272299137563,
17.1103496057794));
#149548=CARTESIAN_POINT('Ctrl Pts',(-9.5650731434262,48.0276322921128,17.1169906696852));
#149549=CARTESIAN_POINT('Ctrl Pts',(-9.55381044913853,48.0280128884244,
17.1232722312722));
#149550=CARTESIAN_POINT('Ctrl Pts',(-9.54322890941754,48.0283700095159,
17.1291633827323));
#149551=CARTESIAN_POINT('Ctrl Pts',(-9.52856727740557,48.028864618478,17.137299147546));
#149552=CARTESIAN_POINT('Ctrl Pts',(-9.52772817225086,48.0288929256221,
17.1377647684391));
#149553=CARTESIAN_POINT('Ctrl Pts',(-9.52687569588105,48.0289216830978,
17.1382377285593));
#149554=CARTESIAN_POINT('Ctrl Pts',(-9.52600895287807,48.0289509210787,
17.1387185166744));
#149555=CARTESIAN_POINT('Ctrl Pts',(-9.50457925573635,48.0296738124939,
17.1506057123714));
#149556=CARTESIAN_POINT('Ctrl Pts',(-9.48309772279413,48.0303981752764,
17.1624693922723));
#149557=CARTESIAN_POINT('Ctrl Pts',(-9.46156431321949,48.0311239781507,
17.1743091366691));
#149558=CARTESIAN_POINT('Ctrl Pts',(-9.45416932514531,48.0313732328533,
17.1783751331994));
#149559=CARTESIAN_POINT('Ctrl Pts',(-9.44676821893346,48.0316226574005,
17.1824383068387));
#149560=CARTESIAN_POINT('Ctrl Pts',(-9.43936099299788,48.0318722505193,
17.1864986405257));
#149561=CARTESIAN_POINT('Ctrl Pts',(-9.33941403431491,48.0352400528995,
17.2412854131694));
#149562=CARTESIAN_POINT('Ctrl Pts',(-9.23835278058396,48.0386385465941,
17.2955552088098));
#149563=CARTESIAN_POINT('Ctrl Pts',(-9.13617400416998,48.0420646056798,
17.3492655883582));
#149564=CARTESIAN_POINT('Ctrl Pts',(-8.8953041126061,48.0501409842529,17.4758790960913));
#149565=CARTESIAN_POINT('Ctrl Pts',(-8.64822425093205,48.0583655821809,
17.5993787429377));
#149566=CARTESIAN_POINT('Ctrl Pts',(-8.39490298033472,48.0666995634595,
17.7191970455362));
#149567=CARTESIAN_POINT('Ctrl Pts',(-8.23650348182235,48.0719107265491,
17.7941183460628));
#149568=CARTESIAN_POINT('Ctrl Pts',(-8.07566513822165,48.0771667259618,
17.8676018116803));
#149569=CARTESIAN_POINT('Ctrl Pts',(-7.91238693639904,48.0824533675193,
17.9394969357859));
#149570=CARTESIAN_POINT('Ctrl Pts',(-7.81924464886887,48.0854691398791,
17.9805096138207));
#149571=CARTESIAN_POINT('Ctrl Pts',(-7.72530844482799,48.0884948505376,
18.0210053157107));
#149572=CARTESIAN_POINT('Ctrl Pts',(-7.63058028251644,48.0915308538498,
18.0609584477153));
#149573=CARTESIAN_POINT('Ctrl Pts',(-7.57566605370695,48.0932908350051,
18.0841194104006));
#149574=CARTESIAN_POINT('Ctrl Pts',(-7.52048553962657,48.0950538716629,
18.1070976085998));
#149575=CARTESIAN_POINT('Ctrl Pts',(-7.46503907103188,48.0968196263125,
18.1298875491225));
#149576=CARTESIAN_POINT('Ctrl Pts',(-7.19260530070556,48.1054955836617,
18.2418649135876));
#149577=CARTESIAN_POINT('Ctrl Pts',(-6.91374880538569,48.1142551732138,
18.3493210118852));
#149578=CARTESIAN_POINT('Ctrl Pts',(-6.62855559606087,48.1231217820414,
18.4516497193754));
#149579=CARTESIAN_POINT('Ctrl Pts',(-6.34872175568181,48.1318217689915,
18.5520554592798));
#149580=CARTESIAN_POINT('Ctrl Pts',(-6.06278702553258,48.1406247853525,
18.6475247241074));
#149581=CARTESIAN_POINT('Ctrl Pts',(-5.77087093634138,48.1495529071416,
18.7374523728445));
#149582=CARTESIAN_POINT('Ctrl Pts',(-5.71937497695442,48.1511278878092,
18.7533162142654));
#149583=CARTESIAN_POINT('Ctrl Pts',(-5.66769298176907,48.1527067617626,
18.7690075206345));
#149584=CARTESIAN_POINT('Ctrl Pts',(-5.6158257374206,48.154289650364,18.7845228614034));
#149585=CARTESIAN_POINT('Ctrl Pts',(-5.45444075751974,48.159214809746,18.8327988588965));
#149586=CARTESIAN_POINT('Ctrl Pts',(-5.29126292432905,48.1641794074563,
18.8793718924371));
#149587=CARTESIAN_POINT('Ctrl Pts',(-5.12632050334915,48.1691882344783,
18.9241374627577));
#149588=CARTESIAN_POINT('Ctrl Pts',(-5.04384929285927,48.1716926479893,
18.9465202479179));
#149589=CARTESIAN_POINT('Ctrl Pts',(-4.96093693816367,48.1742081346447,
18.9684511516771));
#149590=CARTESIAN_POINT('Ctrl Pts',(-4.87758751702449,48.1767353256094,
18.9899168260198));
#149591=CARTESIAN_POINT('Ctrl Pts',(-4.83710622881672,48.177962736003,19.0003423111374));
#149592=CARTESIAN_POINT('Ctrl Pts',(-4.79652184266874,48.1791929079624,
19.0106580536625));
#149593=CARTESIAN_POINT('Ctrl Pts',(-4.75583484146527,48.1804259182125,
19.0208625149641));
#149594=CARTESIAN_POINT('Ctrl Pts',(-4.75463535451151,48.1804622683898,
19.0211633510503));
#149595=CARTESIAN_POINT('Ctrl Pts',(-4.75343577837415,48.1804986210339,
19.021464090419));
#149596=CARTESIAN_POINT('Ctrl Pts',(-4.75223611306535,48.1805349761468,
19.0217647330307));
#149597=CARTESIAN_POINT('Ctrl Pts',(-4.7447093325061,48.180763070562,19.0236509849283));
#149598=CARTESIAN_POINT('Ctrl Pts',(-4.73717904177641,48.1809912621596,
19.0255334281022));
#149599=CARTESIAN_POINT('Ctrl Pts',(-4.72964524402216,48.1812195514392,
19.0274120527834));
#149600=CARTESIAN_POINT('Ctrl Pts',(-4.71621315536207,48.1816265708396,
19.0307614728367));
#149601=CARTESIAN_POINT('Ctrl Pts',(-4.7027699186747,48.1820339007463,19.0340987547799));
#149602=CARTESIAN_POINT('Ctrl Pts',(-4.68931555177979,48.1824415438774,
19.0374238430514));
#149603=CARTESIAN_POINT('Ctrl Pts',(-4.67881522174043,48.1827596850019,
19.0400188759157));
#149604=CARTESIAN_POINT('Ctrl Pts',(-4.66830811243624,48.1830780169081,
19.0426064817715));
#149605=CARTESIAN_POINT('Ctrl Pts',(-4.65779423245929,48.1833965409173,
19.0451866341782));
#149606=CARTESIAN_POINT('Ctrl Pts',(-4.64728035248262,48.1837150649265,
19.0477667865848));
#149607=CARTESIAN_POINT('Ctrl Pts',(-4.63544965945947,48.1840734802221,
19.0506584335172));
#149608=CARTESIAN_POINT('Ctrl Pts',(-4.62681716032489,48.1843349703412,
19.052762176451));
#149609=CARTESIAN_POINT('Ctrl Pts',(-4.38243449646204,48.1917376530268,
19.1123183135826));
#149610=CARTESIAN_POINT('Ctrl Pts',(-4.13201398733437,48.1992516046178,
19.1683550715888));
#149611=CARTESIAN_POINT('Ctrl Pts',(-3.87562725575518,48.2068962173632,
19.2202509129647));
#149612=CARTESIAN_POINT('Ctrl Pts',(-3.84220511745638,48.2078927560798,
19.2270159665887));
#149613=CARTESIAN_POINT('Ctrl Pts',(-3.80868164495315,48.2088915151645,
19.2337106012004));
#149614=CARTESIAN_POINT('Ctrl Pts',(-3.77505704398501,48.2098925375796,
19.2403333935585));
#149615=CARTESIAN_POINT('Ctrl Pts',(-3.52435225296297,48.2173561537465,
19.2897128873317));
#149616=CARTESIAN_POINT('Ctrl Pts',(-3.26802017234798,48.2249752366404,
19.3351348925665));
#149617=CARTESIAN_POINT('Ctrl Pts',(-3.00617860954164,48.2327492070678,
19.3759678581516));
#149618=CARTESIAN_POINT('Ctrl Pts',(-2.74940454999008,48.2403727253667,
19.416010570334));
#149619=CARTESIAN_POINT('Ctrl Pts',(-2.48733209123363,48.2481451999194,
19.4516401175287));
#149620=CARTESIAN_POINT('Ctrl Pts',(-2.22011163514236,48.2560661438946,
19.4822304198736));
#149621=CARTESIAN_POINT('Ctrl Pts',(-2.02369608605522,48.2618882900841,
19.5047152667289));
#149622=CARTESIAN_POINT('Ctrl Pts',(-1.82450000839525,48.2677906531148,
19.5244769325055));
#149623=CARTESIAN_POINT('Ctrl Pts',(-1.6225976479409,48.2737730190614,19.5412560573557));
#149624=CARTESIAN_POINT('Ctrl Pts',(-1.62259714637052,48.2737730339229,
19.5412560990387));
#149625=CARTESIAN_POINT('Ctrl Pts',(-1.62259664480014,48.2737730487845,
19.5412561407218));
#149626=CARTESIAN_POINT('Ctrl Pts',(-1.62259614322973,48.273773063646,19.5412561824048));
#149627=CARTESIAN_POINT('Ctrl Pts',(-1.34650317085244,48.2819536970578,
19.5642009069865));
#149628=CARTESIAN_POINT('Ctrl Pts',(-1.06534768634574,48.2902839316092,
19.5815676792258));
#149629=CARTESIAN_POINT('Ctrl Pts',(-0.779370217736445,48.2987620358812,
19.5927980975424));
#149630=CARTESIAN_POINT('Ctrl Pts',(-0.499451710800718,48.3070605158314,
19.6037905786729));
#149631=CARTESIAN_POINT('Ctrl Pts',(-0.214913301082237,48.315500650432,
19.6089038779094));
#149632=CARTESIAN_POINT('Ctrl Pts',(0.073971699171756,48.324080856316,19.6076074067514));
#149633=CARTESIAN_POINT('Ctrl Pts',(0.178002930781487,48.3271706996267,
19.6071405306894));
#149634=CARTESIAN_POINT('Ctrl Pts',(0.282598039937303,48.3302727715094,
19.6058357431535));
#149635=CARTESIAN_POINT('Ctrl Pts',(0.387743324321153,48.3333845743,19.6036652669853));
#149636=CARTESIAN_POINT('Ctrl Pts',(0.407311377526269,48.333963696064,19.6032613307234));
#149637=CARTESIAN_POINT('Ctrl Pts',(0.426898483126229,48.3345431548718,
19.6028274108605));
#149638=CARTESIAN_POINT('Ctrl Pts',(0.446504548742319,48.3351229346155,
19.6023633277751));
#149639=CARTESIAN_POINT('Ctrl Pts',(0.497869680224704,48.3366418759142,
19.6011474954319));
#149640=CARTESIAN_POINT('Ctrl Pts',(0.549364951167527,48.3381630221988,
19.5997246359407));
#149641=CARTESIAN_POINT('Ctrl Pts',(0.600988658330525,48.339686086004,19.5980915160768));
#149642=CARTESIAN_POINT('Ctrl Pts',(0.606526419113118,48.3398494675872,
19.5979163285974));
#149643=CARTESIAN_POINT('Ctrl Pts',(0.612420305534747,48.340023320729,19.597726655132));
#149644=CARTESIAN_POINT('Ctrl Pts',(0.614889893609812,48.3400961758576,
19.5976467704023));
#149645=CARTESIAN_POINT('Ctrl Pts',(0.617359481685016,48.3401690309863,
19.5975668856726));
#149646=CARTESIAN_POINT('Ctrl Pts',(0.619836211080258,48.340242110457,19.5974863180597));
#149647=CARTESIAN_POINT('Ctrl Pts',(0.622320081347204,48.3403154141902,
19.5974050593793));
#149648=CARTESIAN_POINT('Ctrl Pts',(0.627287821880816,48.3404620216565,
19.5972425420186));
#149649=CARTESIAN_POINT('Ctrl Pts',(0.632284125901957,48.3406095261494,
19.5970772604088));
#149650=CARTESIAN_POINT('Ctrl Pts',(0.637308989720448,48.3407579269873,
19.5969091484768));
#149651=CARTESIAN_POINT('Ctrl Pts',(0.64735871735771,48.3410547286631,19.5965729246129));
#149652=CARTESIAN_POINT('Ctrl Pts',(0.657522684205948,48.3413551153512,
19.5962253797908));
#149653=CARTESIAN_POINT('Ctrl Pts',(0.667800859120002,48.3416590811292,
19.5958659761115));
#149654=CARTESIAN_POINT('Ctrl Pts',(0.688357208947693,48.3422670126851,
19.5951471687529));
#149655=CARTESIAN_POINT('Ctrl Pts',(0.709370391398473,48.3428892547148,
19.5943809312446));
#149656=CARTESIAN_POINT('Ctrl Pts',(0.730840145093005,48.3435257907363,
19.5935628532915));
#149657=CARTESIAN_POINT('Ctrl Pts',(0.773779652482209,48.3447988627793,
19.5919266973852));
#149658=CARTESIAN_POINT('Ctrl Pts',(0.81854545001086,48.3461290169306,19.5900832639709));
#149659=CARTESIAN_POINT('Ctrl Pts',(0.865134926830112,48.3475157988911,
19.5879946739279));
#149660=CARTESIAN_POINT('Ctrl Pts',(0.959577606922868,48.3503269788826,
19.5837608414245));
#149661=CARTESIAN_POINT('Ctrl Pts',(1.06151481247879,48.3533716433152,19.5785236511055));
#149662=CARTESIAN_POINT('Ctrl Pts',(1.17091639602677,48.3566430158433,19.5719267306021));
#149663=CARTESIAN_POINT('Ctrl Pts',(1.27739019999169,48.3598268406652,19.5655063553418));
#149664=CARTESIAN_POINT('Ctrl Pts',(1.39093441575385,48.3632254021318,19.5577978021926));
#149665=CARTESIAN_POINT('Ctrl Pts',(1.51150660732948,48.3668324235888,19.5484274187326));
#149666=CARTESIAN_POINT('Ctrl Pts',(1.52859185923998,48.3673435436856,19.5470996220009));
#149667=CARTESIAN_POINT('Ctrl Pts',(1.54581817138707,48.36785879503,19.5457383268847));
#149668=CARTESIAN_POINT('Ctrl Pts',(1.56318540382532,48.3683781577132,19.54434239562));
#149669=CARTESIAN_POINT('Ctrl Pts',(1.67020303511071,48.3715784928457,19.5357406072862));
#149670=CARTESIAN_POINT('Ctrl Pts',(1.78257242613239,48.3749348985056,19.5258256835988));
#149671=CARTESIAN_POINT('Ctrl Pts',(1.90025475600535,48.3784463462587,19.5143205904861));
#149672=CARTESIAN_POINT('Ctrl Pts',(2.03605926644974,48.3824985301642,19.5010438008484));
#149673=CARTESIAN_POINT('Ctrl Pts',(2.17893975397602,48.3867570784377,19.4856501568704));
#149674=CARTESIAN_POINT('Ctrl Pts',(2.32881406319456,48.3912200849968,19.4676718654615));
#149675=CARTESIAN_POINT('Ctrl Pts',(2.47996961485119,48.3957212448154,19.4495398816017));
#149676=CARTESIAN_POINT('Ctrl Pts',(2.63823950456953,48.400430373167,19.4287788744596));
#149677=CARTESIAN_POINT('Ctrl Pts',(2.80350940687305,48.4053455232784,19.40486373543));
#149678=CARTESIAN_POINT('Ctrl Pts',(2.96877930917601,48.4102606733899,19.3809485964005));
#149679=CARTESIAN_POINT('Ctrl Pts',(3.14104965217484,48.4153818442996,19.3538792577075));
#149680=CARTESIAN_POINT('Ctrl Pts',(3.32016981358157,48.4207071080769,19.3230861618013));
#149681=CARTESIAN_POINT('Ctrl Pts',(3.490040018632,48.4257573695478,19.2938832542412));
#149682=CARTESIAN_POINT('Ctrl Pts',(3.66607337108256,48.430988825193,19.2613276851649));
#149683=CARTESIAN_POINT('Ctrl Pts',(3.84810833211003,48.4364094176792,19.2249076305992));
#149684=CARTESIAN_POINT('Ctrl Pts',(4.0276813308334,48.4417566984548,19.1889801451584));
#149685=CARTESIAN_POINT('Ctrl Pts',(4.21309496728961,48.447288033653,19.1492918732803));
#149686=CARTESIAN_POINT('Ctrl Pts',(4.40415688435274,48.4530110775889,19.1053184930867));
#149687=CARTESIAN_POINT('Ctrl Pts',(4.59073859080393,48.458599921876,19.0623762446205));
#149688=CARTESIAN_POINT('Ctrl Pts',(4.78270697989921,48.4643715881627,19.0153473283217));
#149689=CARTESIAN_POINT('Ctrl Pts',(4.97984384495577,48.4703332508668,18.9637139995774));
#149690=CARTESIAN_POINT('Ctrl Pts',(5.13146836847937,48.4749185640534,18.9240010881107));
#149691=CARTESIAN_POINT('Ctrl Pts',(5.28614965565381,48.4796162669113,18.8815637634639));
#149692=CARTESIAN_POINT('Ctrl Pts',(5.4437709440962,48.4844296723398,18.8361550371954));
#149693=CARTESIAN_POINT('Ctrl Pts',(5.47549379429559,48.4853984180014,18.8270160799175));
#149694=CARTESIAN_POINT('Ctrl Pts',(5.50733567848795,48.4863718502319,18.8177567324875));
#149695=CARTESIAN_POINT('Ctrl Pts',(5.53929556423767,48.4873499960533,18.8083749333707));
#149696=CARTESIAN_POINT('Ctrl Pts',(5.61807336355902,48.4897610239218,18.7852497728526));
#149697=CARTESIAN_POINT('Ctrl Pts',(5.69756817939821,48.4922006869216,18.7613806682441));
#149698=CARTESIAN_POINT('Ctrl Pts',(5.77776381487207,48.4946693890478,18.7367363322919));
#149699=CARTESIAN_POINT('Ctrl Pts',(5.78990036173512,48.495042994405,18.733006738575));
#149700=CARTESIAN_POINT('Ctrl Pts',(5.80436144629731,48.4954884503367,18.728544313996));
#149701=CARTESIAN_POINT('Ctrl Pts',(5.81264168169371,48.4957435729886,18.725983000418));
#149702=CARTESIAN_POINT('Ctrl Pts',(5.81414729308409,48.4957899624392,18.7255172717627));
#149703=CARTESIAN_POINT('Ctrl Pts',(5.81544859330698,48.4958300589169,18.7251145444124));
#149704=CARTESIAN_POINT('Ctrl Pts',(5.81649448967659,48.4958622861932,18.7247907831801));
#149705=CARTESIAN_POINT('Ctrl Pts',(5.82329238034967,48.4960717500635,18.7226864700514));
#149706=CARTESIAN_POINT('Ctrl Pts',(5.83010471044428,48.4962816567711,18.7205735889233));
#149707=CARTESIAN_POINT('Ctrl Pts',(5.8369314599022,48.4964920069816,18.7184520901829));
#149708=CARTESIAN_POINT('Ctrl Pts',(5.85058495881817,48.4969127074024,18.7142090927019));
#149709=CARTESIAN_POINT('Ctrl Pts',(5.8642961352299,48.4973351817028,18.7099316248823));
#149710=CARTESIAN_POINT('Ctrl Pts',(5.87806482616515,48.4977594352087,18.705619287328));
#149711=CARTESIAN_POINT('Ctrl Pts',(5.90560220803565,48.4986079422207,18.6969946122194));
#149712=CARTESIAN_POINT('Ctrl Pts',(5.93336964867636,48.4994635639464,18.6882304599578));
#149713=CARTESIAN_POINT('Ctrl Pts',(5.96136580429926,48.5003263442404,18.6793235968347));
#149714=CARTESIAN_POINT('Ctrl Pts',(6.01735811554494,48.5020519048283,18.6615098705886));
#149715=CARTESIAN_POINT('Ctrl Pts',(6.0742652984273,48.5038060654077,18.6431253297332));
#149716=CARTESIAN_POINT('Ctrl Pts',(6.13207625124351,48.5055893873908,18.6241436040478));
#149717=CARTESIAN_POINT('Ctrl Pts',(6.24769815687605,48.5091560313569,18.5861801526771));
#149718=CARTESIAN_POINT('Ctrl Pts',(6.36693533145693,48.5128387698116,18.545828424341));
#149719=CARTESIAN_POINT('Ctrl Pts',(6.48968663365079,48.516641531544,18.502867145556));
#149720=CARTESIAN_POINT('Ctrl Pts',(6.64355776155993,48.5214083668157,18.4490143529183));
#149721=CARTESIAN_POINT('Ctrl Pts',(6.80295236044142,48.5263633902073,18.3910614904634));
#149722=CARTESIAN_POINT('Ctrl Pts',(6.96763575701979,48.5315170187148,18.3285465475596));
#149723=CARTESIAN_POINT('Ctrl Pts',(7.06570602520454,48.5345860453462,18.2913184034752));
#149724=CARTESIAN_POINT('Ctrl Pts',(7.16565113959535,48.5377255036715,18.2524717748727));
#149725=CARTESIAN_POINT('Ctrl Pts',(7.26741466018841,48.5409375978887,18.2119035647428));
#149726=CARTESIAN_POINT('Ctrl Pts',(7.43520004476988,48.5462336259783,18.1450156200378));
#149727=CARTESIAN_POINT('Ctrl Pts',(7.60793647119927,48.5517399839735,18.0734623533858));
#149728=CARTESIAN_POINT('Ctrl Pts',(7.78532561953728,48.5574508674278,17.9967441148492));
#149729=CARTESIAN_POINT('Ctrl Pts',(7.78532608426138,48.5574508823892,17.9967439138628));
#149730=CARTESIAN_POINT('Ctrl Pts',(7.78532654898548,48.5574508973506,17.9967437128763));
#149731=CARTESIAN_POINT('Ctrl Pts',(7.78532701370964,48.557450912312,17.9967435118898));
#149732=CARTESIAN_POINT('Ctrl Pts',(7.96915167810899,48.5633689816927,17.9172419886857));
#149733=CARTESIAN_POINT('Ctrl Pts',(8.15797275178797,48.5695066960481,17.8321925537011));
#149734=CARTESIAN_POINT('Ctrl Pts',(8.35142597884892,48.5758571405119,17.7410588365321));
#149735=CARTESIAN_POINT('Ctrl Pts',(8.54077442669944,48.5820728383353,17.6518588363307));
#149736=CARTESIAN_POINT('Ctrl Pts',(8.73456069968571,48.5884923321429,17.5568296996783));
#149737=CARTESIAN_POINT('Ctrl Pts',(8.93239396478415,48.5951090292573,17.455458726136));
#149738=CARTESIAN_POINT('Ctrl Pts',(8.9606688946816,48.5960547076646,17.4409704793332));
#149739=CARTESIAN_POINT('Ctrl Pts',(8.98902640621634,48.597004414197,17.426352675864));
#149740=CARTESIAN_POINT('Ctrl Pts',(9.01746527076417,48.5979581294733,17.4116038079692));
#149741=CARTESIAN_POINT('Ctrl Pts',(9.02084259152418,48.5980713900571,17.4098522732817));
#149742=CARTESIAN_POINT('Ctrl Pts',(9.02422105965119,48.5981847072781,17.4080988902545));
#149743=CARTESIAN_POINT('Ctrl Pts',(9.02760067304731,48.5982980810641,17.4063436563204));
#149744=CARTESIAN_POINT('Ctrl Pts',(9.03490673430285,48.5985431729513,17.4025491848417));
#149745=CARTESIAN_POINT('Ctrl Pts',(9.04221814785423,48.5987885292028,17.3987460633319));
#149746=CARTESIAN_POINT('Ctrl Pts',(9.04953489242888,48.59903414909,17.3949342658508));
#149747=CARTESIAN_POINT('Ctrl Pts',(9.23958869251509,48.6054141713055,17.2959221178873));
#149748=CARTESIAN_POINT('Ctrl Pts',(9.43323968559754,48.6119650046938,17.1910495216186));
#149749=CARTESIAN_POINT('Ctrl Pts',(9.63008975457294,48.6186618481951,17.0798450940841));
#149750=CARTESIAN_POINT('Ctrl Pts',(9.76413096180169,48.6232219328942,17.0041226125352));
#149751=CARTESIAN_POINT('Ctrl Pts',(9.89965447048064,48.6278497156859,16.9254642023223));
#149752=CARTESIAN_POINT('Ctrl Pts',(10.0365206530881,48.6325373586734,16.843721067677));
#149753=CARTESIAN_POINT('Ctrl Pts',(10.2054531282888,48.6383232666139,16.7428263849788));
#149754=CARTESIAN_POINT('Ctrl Pts',(10.3764323005539,48.6441995037389,16.637230846944));
#149755=CARTESIAN_POINT('Ctrl Pts',(10.5491720964089,48.6501458919409,16.5266472076895));
#149756=CARTESIAN_POINT('Ctrl Pts',(10.56266739296,48.6506104535192,16.5180078608728));
#149757=CARTESIAN_POINT('Ctrl Pts',(10.5761734214616,48.6510754413533,16.5093380668524));
#149758=CARTESIAN_POINT('Ctrl Pts',(10.5896900384014,48.6515408448892,16.5006376875168));
#149759=CARTESIAN_POINT('Ctrl Pts',(10.5910417000955,48.6515873852428,16.4997676495832));
#149760=CARTESIAN_POINT('Ctrl Pts',(10.591680788527,48.6516094368497,16.499356180104));
#149761=CARTESIAN_POINT('Ctrl Pts',(10.592126236953,48.6516247749455,16.4990693599286));
#149762=CARTESIAN_POINT('Ctrl Pts',(10.592571685379,48.6516401130413,16.4987825397532));
#149763=CARTESIAN_POINT('Ctrl Pts',(10.5928234864815,48.6516487519464,16.498620358313));
#149764=CARTESIAN_POINT('Ctrl Pts',(10.5934004910752,48.6516686281506,16.4982487774774));
#149765=CARTESIAN_POINT('Ctrl Pts',(10.5957085094503,48.6517481329673,16.4967624541346));
#149766=CARTESIAN_POINT('Ctrl Pts',(10.59802700773,48.6518280356447,16.4952687363697));
#149767=CARTESIAN_POINT('Ctrl Pts',(10.6003559769022,48.6519083359693,16.4937676105695));
#149768=CARTESIAN_POINT('Ctrl Pts',(10.6069756890898,48.6521365764476,16.4895009071398));
#149769=CARTESIAN_POINT('Ctrl Pts',(10.6136799944045,48.6523680291365,16.4851743554698));
#149770=CARTESIAN_POINT('Ctrl Pts',(10.6204686786466,48.6526026837942,16.4807876327813));
#149771=CARTESIAN_POINT('Ctrl Pts',(10.6232336643357,48.6526982570669,16.4790009499686));
#149772=CARTESIAN_POINT('Ctrl Pts',(10.6260126473935,48.6527943615073,16.4772042854275));
#149773=CARTESIAN_POINT('Ctrl Pts',(10.6288056130596,48.6528909964232,16.4753976169866));
#149774=CARTESIAN_POINT('Ctrl Pts',(10.6383575678916,48.6532214882597,16.4692188029923));
#149775=CARTESIAN_POINT('Ctrl Pts',(10.6480730744793,48.6535581917888,16.4629229884033));
#149776=CARTESIAN_POINT('Ctrl Pts',(10.6579515379449,48.6539010918853,16.4565092776425));
#149777=CARTESIAN_POINT('Ctrl Pts',(10.6595942656889,48.6539581140633,16.4554427169729));
#149778=CARTESIAN_POINT('Ctrl Pts',(10.6612414997336,48.654015307598,16.454372895981));
#149779=CARTESIAN_POINT('Ctrl Pts',(10.6628932372816,48.65407267242,16.4532998104718));
#149780=CARTESIAN_POINT('Ctrl Pts',(10.6713787708665,48.6543673748829,16.4477870078243));
#149781=CARTESIAN_POINT('Ctrl Pts',(10.6799831664518,48.6546666039613,16.4421880541253));
#149782=CARTESIAN_POINT('Ctrl Pts',(10.6887060424147,48.6549703585236,16.4365023792662));
#149783=CARTESIAN_POINT('Ctrl Pts',(10.72996859215,48.6564072341351,16.4096069559391));
#149784=CARTESIAN_POINT('Ctrl Pts',(10.7738825681245,48.6579450516413,16.3807713503169));
#149785=CARTESIAN_POINT('Ctrl Pts',(10.8204031911363,48.6595828927803,16.3499299977427));
#149786=CARTESIAN_POINT('Ctrl Pts',(10.8909334855761,48.6620660370354,16.3031711725777));
#149787=CARTESIAN_POINT('Ctrl Pts',(10.9674542884467,48.6647773380026,16.2518033285508));
#149788=CARTESIAN_POINT('Ctrl Pts',(11.0497832884923,48.6677147987667,16.1955659224646));
#149789=CARTESIAN_POINT('Ctrl Pts',(11.1317384506486,48.6706389211672,16.1395838780757));
#149790=CARTESIAN_POINT('Ctrl Pts',(11.2194493686552,48.6737871540478,16.0787762078547));
#149791=CARTESIAN_POINT('Ctrl Pts',(11.3126990602277,48.6771575238766,16.0128501091606));
#149792=CARTESIAN_POINT('Ctrl Pts',(11.4055520809137,48.6805135566328,15.9472044506864));
#149793=CARTESIAN_POINT('Ctrl Pts',(11.5038970654821,48.6840898402391,15.8764836138516));
#149794=CARTESIAN_POINT('Ctrl Pts',(11.6074798975088,48.6878844249708,15.8003658550178));
#149795=CARTESIAN_POINT('Ctrl Pts',(11.6652983807044,48.6900025089163,15.7578779902442));
#149796=CARTESIAN_POINT('Ctrl Pts',(11.7247480960997,48.6921886076015,15.7137080285038));
#149797=CARTESIAN_POINT('Ctrl Pts',(11.7857790117647,48.6944423829711,15.6677959314288));
#149798=CARTESIAN_POINT('Ctrl Pts',(11.833161367577,48.6961921385716,15.6321513192516));
#149799=CARTESIAN_POINT('Ctrl Pts',(11.8814967016025,48.6979826859744,15.5954565845293));
#149800=CARTESIAN_POINT('Ctrl Pts',(11.9307597541378,48.6998138669825,15.557682498111));
#149801=CARTESIAN_POINT('Ctrl Pts',(11.9593549678738,48.700876793651,15.5357561655103));
#149802=CARTESIAN_POINT('Ctrl Pts',(11.9882627308243,48.7019534116705,15.5134661456167));
#149803=CARTESIAN_POINT('Ctrl Pts',(12.0174778434406,48.7030436902147,15.490806576225));
#149804=CARTESIAN_POINT('Ctrl Pts',(12.1311757588328,48.7072867817714,15.4026211963719));
#149805=CARTESIAN_POINT('Ctrl Pts',(12.2495323507638,48.711736770307,15.308840450419));
#149806=CARTESIAN_POINT('Ctrl Pts',(12.3722122740488,48.7163918488774,15.2091044282115));
#149807=CARTESIAN_POINT('Ctrl Pts',(12.3832670188997,48.7168113201689,15.2001171689401));
#149808=CARTESIAN_POINT('Ctrl Pts',(12.3943568368458,48.7172324567846,15.1910815389176));
#149809=CARTESIAN_POINT('Ctrl Pts',(12.4054814633307,48.7176552574119,15.1819972663443));
#149810=CARTESIAN_POINT('Ctrl Pts',(12.4893975624328,48.7208445581392,15.1134721146398));
#149811=CARTESIAN_POINT('Ctrl Pts',(12.5752967493187,48.7241297632054,15.0421799354521));
#149812=CARTESIAN_POINT('Ctrl Pts',(12.6630608757963,48.7275117031286,14.9680023647809));
#149813=CARTESIAN_POINT('Ctrl Pts',(12.681978512534,48.7282406833339,14.9520133224197));
#149814=CARTESIAN_POINT('Ctrl Pts',(12.7005673597564,48.7289581157139,14.9362468134265));
#149815=CARTESIAN_POINT('Ctrl Pts',(12.7212529664752,48.7297577782409,14.9186262104927));
#149816=CARTESIAN_POINT('Ctrl Pts',(12.72455891628,48.7298855793836,14.9158101060572));
#149817=CARTESIAN_POINT('Ctrl Pts',(12.7279183518261,48.7300154808471,14.912946562715));
#149818=CARTESIAN_POINT('Ctrl Pts',(12.7313410900544,48.7301478654349,14.9100270052355));
#149819=CARTESIAN_POINT('Ctrl Pts',(12.7561801900161,48.731108591553,14.8888395304012));
#149820=CARTESIAN_POINT('Ctrl Pts',(12.7807457739602,48.7320604982462,14.8677787648741));
#149821=CARTESIAN_POINT('Ctrl Pts',(12.8050403263586,48.7330036486778,14.8468482701868));
#149822=CARTESIAN_POINT('Ctrl Pts',(12.8336635010632,48.7341148426249,14.8221885359276));
#149823=CARTESIAN_POINT('Ctrl Pts',(12.8619104619995,48.7352138694201,14.7977096123863));
#149824=CARTESIAN_POINT('Ctrl Pts',(12.8897852359205,48.7363007981272,14.7734171307966));
#149825=CARTESIAN_POINT('Ctrl Pts',(12.9075311751016,48.7369927704023,14.7579517891916));
#149826=CARTESIAN_POINT('Ctrl Pts',(12.9251262669283,48.7376798396017,14.742562009259));
#149827=CARTESIAN_POINT('Ctrl Pts',(12.9425715428707,48.7383620227125,14.7272492095821));
#149828=CARTESIAN_POINT('Ctrl Pts',(12.9442407233969,48.7384272946387,14.7257840664049));
#149829=CARTESIAN_POINT('Ctrl Pts',(12.9459085323778,48.7384925218334,14.7243196279502));
#149830=CARTESIAN_POINT('Ctrl Pts',(12.9475749707142,48.7385577043117,14.7228558954483));
#149831=CARTESIAN_POINT('Ctrl Pts',(13.0645230698023,48.7431321111513,14.6201333824475));
#149832=CARTESIAN_POINT('Ctrl Pts',(13.1747222335538,48.7474867247363,14.5208922876926));
#149833=CARTESIAN_POINT('Ctrl Pts',(13.278475253609,48.7516246868167,14.4255302673836));
#149834=CARTESIAN_POINT('Ctrl Pts',(13.3395251203119,48.7540595271067,14.3694177934982));
#149835=CARTESIAN_POINT('Ctrl Pts',(13.398342868723,48.7564193549871,14.3146474106934));
#149836=CARTESIAN_POINT('Ctrl Pts',(13.4549875701764,48.7587048054381,14.2612921347884));
#149837=CARTESIAN_POINT('Ctrl Pts',(13.5522514577873,48.762629122984,14.1696764774378));
#149838=CARTESIAN_POINT('Ctrl Pts',(13.6431097219256,48.7663346250099,14.0822363524791));
#149839=CARTESIAN_POINT('Ctrl Pts',(13.7278429622764,48.7698211303774,13.9992997227549));
#149840=CARTESIAN_POINT('Ctrl Pts',(13.8127784282235,48.7733159566898,13.9161651552517));
#149841=CARTESIAN_POINT('Ctrl Pts',(13.8915598647727,48.7765907395718,13.83755543158));
#149842=CARTESIAN_POINT('Ctrl Pts',(13.964445343269,48.7796452767881,13.7637545563853));
#149843=CARTESIAN_POINT('Ctrl Pts',(14.0374282788127,48.7827038983047,13.6898550001429));
#149844=CARTESIAN_POINT('Ctrl Pts',(14.1044997102653,48.7855416844375,13.6207770023027));
#149845=CARTESIAN_POINT('Ctrl Pts',(14.1658904356163,48.7881584164115,13.5567618359564));
#149846=CARTESIAN_POINT('Ctrl Pts',(14.1743395495503,48.7885185533288,13.547951524124));
#149847=CARTESIAN_POINT('Ctrl Pts',(14.1826810149116,48.7888745031058,13.5392370447115));
#149848=CARTESIAN_POINT('Ctrl Pts',(14.1909153878064,48.7892262651547,13.5306189642494));
#149849=CARTESIAN_POINT('Ctrl Pts',(14.2506975144539,48.7917800823819,13.4680510936626));
#149850=CARTESIAN_POINT('Ctrl Pts',(14.3048371732682,48.7941125164859,13.4105670062592));
#149851=CARTESIAN_POINT('Ctrl Pts',(14.3535287058304,48.7962220793447,13.3583582172767));
#149852=CARTESIAN_POINT('Ctrl Pts',(14.4021795231944,48.7983298782157,13.3061930845745));
#149853=CARTESIAN_POINT('Ctrl Pts',(14.4453914692025,48.8002151781113,13.2592943113837));
#149854=CARTESIAN_POINT('Ctrl Pts',(14.4833240939526,48.8018764912854,13.2178138231109));
#149855=CARTESIAN_POINT('Ctrl Pts',(14.5212036713314,48.8035354811744,13.1763913437653));
#149856=CARTESIAN_POINT('Ctrl Pts',(14.5538187937338,48.8049711101247,13.1403719072717));
#149857=CARTESIAN_POINT('Ctrl Pts',(14.5812921923313,48.8061818974384,13.1098694266573));
#149858=CARTESIAN_POINT('Ctrl Pts',(14.5850969882569,48.8063495795918,13.1056451326169));
#149859=CARTESIAN_POINT('Ctrl Pts',(14.5888031101461,48.8065129493929,13.1015265938142));
#149860=CARTESIAN_POINT('Ctrl Pts',(14.5924108275414,48.8066720029139,13.0975140577187));
#149861=CARTESIAN_POINT('Ctrl Pts',(14.5949687511698,48.8067847741525,13.0946691117977));
#149862=CARTESIAN_POINT('Ctrl Pts',(14.5974772091425,48.8068953765212,13.0918774516941));
#149863=CARTESIAN_POINT('Ctrl Pts',(14.5999362938552,48.8070038089015,13.0891391613758));
#149864=CARTESIAN_POINT('Ctrl Pts',(14.6023953785681,48.8071122412818,13.0864008710574));
#149865=CARTESIAN_POINT('Ctrl Pts',(14.6042651497677,48.8071946439472,13.0843199615302));
#149866=CARTESIAN_POINT('Ctrl Pts',(14.6099623052045,48.80744596308,13.0779659004036));
#149867=CARTESIAN_POINT('Ctrl Pts',(14.621356616078,48.8079486013457,13.0652577781505));
#149868=CARTESIAN_POINT('Ctrl Pts',(14.6327783777988,48.8084530722625,13.0524851879007));
#149869=CARTESIAN_POINT('Ctrl Pts',(14.6442271555408,48.8089593859979,13.039647826858));
#149870=CARTESIAN_POINT('Ctrl Pts',(14.6671247110249,48.8099720134687,13.0139731047724));
#149871=CARTESIAN_POINT('Ctrl Pts',(14.6901303322731,48.8109920099145,12.9880393007579));
#149872=CARTESIAN_POINT('Ctrl Pts',(14.7132404737246,48.8120194574306,12.9618439871526));
#149873=CARTESIAN_POINT('Ctrl Pts',(14.7594607566271,48.8140743524628,12.9094533599425));
#149874=CARTESIAN_POINT('Ctrl Pts',(14.8060991485098,48.8161590140932,12.8560167138917));
#149875=CARTESIAN_POINT('Ctrl Pts',(14.8531266280152,48.818274337236,12.8015144227814));
#149876=CARTESIAN_POINT('Ctrl Pts',(14.9471815870261,48.8225049835215,12.6925098405607));
#149877=CARTESIAN_POINT('Ctrl Pts',(15.0427933489455,48.8268576712623,12.5792429859618));
#149878=CARTESIAN_POINT('Ctrl Pts',(15.1397106479577,48.8313391256844,12.4615565430048));
#149879=CARTESIAN_POINT('Ctrl Pts',(15.2101428469942,48.8345959094892,12.3760308932112));
#149880=CARTESIAN_POINT('Ctrl Pts',(15.2812658033114,48.8379226547283,12.288172380385));
#149881=CARTESIAN_POINT('Ctrl Pts',(15.3529723621282,48.8413190577289,12.1979184733989));
#149882=CARTESIAN_POINT('Ctrl Pts',(15.352972682325,48.8413190728951,12.1979180703812));
#149883=CARTESIAN_POINT('Ctrl Pts',(15.3529730025219,48.8413190880613,12.1979176673634));
#149884=CARTESIAN_POINT('Ctrl Pts',(15.3529733227187,48.8413191032275,12.1979172643456));
#149885=CARTESIAN_POINT('Ctrl Pts',(15.478608182805,48.8472698373024,12.0397861389944));
#149886=CARTESIAN_POINT('Ctrl Pts',(15.6060370140093,48.8534344125759,11.8743007398842));
#149887=CARTESIAN_POINT('Ctrl Pts',(15.7346765494745,48.859810700984,11.7011587503939));
#149888=CARTESIAN_POINT('Ctrl Pts',(15.8357072279746,48.8648184984846,11.5651768175316));
#149889=CARTESIAN_POINT('Ctrl Pts',(15.937481660146,48.8699545381676,11.4244707064875));
#149890=CARTESIAN_POINT('Ctrl Pts',(16.0396881858057,48.8752105034433,11.2788957397954));
#149891=CARTESIAN_POINT('Ctrl Pts',(16.0907914486355,48.8778384860812,11.2061082564493));
#149892=CARTESIAN_POINT('Ctrl Pts',(16.1420023758233,48.8804964025831,11.1321036319325));
#149893=CARTESIAN_POINT('Ctrl Pts',(16.1932798091202,48.8831829131741,11.0568642777937));
#149894=CARTESIAN_POINT('Ctrl Pts',(16.1996894882824,48.883518726998,11.0474593585262));
#149895=CARTESIAN_POINT('Ctrl Pts',(16.2061002062364,48.8838549881314,11.0380351462818));
#149896=CARTESIAN_POINT('Ctrl Pts',(16.2125118780343,48.8841916922368,11.0285916086216));
#149897=CARTESIAN_POINT('Ctrl Pts',(16.2189235498319,48.8845283963421,11.0191480709615));
#149898=CARTESIAN_POINT('Ctrl Pts',(16.2245319779781,48.8848231947294,11.01087449924));
#149899=CARTESIAN_POINT('Ctrl Pts',(16.2319018706326,48.8852111448171,10.9999779665831));
#149900=CARTESIAN_POINT('Ctrl Pts',(16.2466416559419,48.8859870449926,10.9781849012688));
#149901=CARTESIAN_POINT('Ctrl Pts',(16.2612570048704,48.8867589518277,10.9564813570201));
#149902=CARTESIAN_POINT('Ctrl Pts',(16.2757492420117,48.887526830742,10.9348684705431));
#149903=CARTESIAN_POINT('Ctrl Pts',(16.2778666480521,48.8876390226303,10.9317106933187));
#149904=CARTESIAN_POINT('Ctrl Pts',(16.2799814259872,48.8877511284791,10.9285548512377));
#149905=CARTESIAN_POINT('Ctrl Pts',(16.2820935799408,48.8878631481814,10.9254009477879));
#149906=CARTESIAN_POINT('Ctrl Pts',(16.2855906624055,48.8880486186278,10.9201790460269));
#149907=CARTESIAN_POINT('Ctrl Pts',(16.289080551685,48.888233852919,10.9149624586897));
#149908=CARTESIAN_POINT('Ctrl Pts',(16.2925632664646,48.8884188505684,10.9097512015449));
#149909=CARTESIAN_POINT('Ctrl Pts',(16.3157708689747,48.8896516106946,10.8750251926561));
#149910=CARTESIAN_POINT('Ctrl Pts',(16.3386598990141,48.8908738629237,10.8405358794445));
#149911=CARTESIAN_POINT('Ctrl Pts',(16.3612358434507,48.8920854632786,10.8062878400359));
#149912=CARTESIAN_POINT('Ctrl Pts',(16.4567443766241,48.8972111922603,10.6613999919472));
#149913=CARTESIAN_POINT('Ctrl Pts',(16.5466455697894,48.902139616341,10.5208292793511));
#149914=CARTESIAN_POINT('Ctrl Pts',(16.6313490941744,48.9068696376704,10.3848990944946));
#149915=CARTESIAN_POINT('Ctrl Pts',(16.7177182480196,48.9116926712202,10.2462959474202));
#149916=CARTESIAN_POINT('Ctrl Pts',(16.7986835389383,48.9163094252607,10.1125174469038));
#149917=CARTESIAN_POINT('Ctrl Pts',(16.8746523918705,48.9207188053946,9.98385927853346));
#149918=CARTESIAN_POINT('Ctrl Pts',(16.9513473364298,48.9251703293001,9.85397142700743));
#149919=CARTESIAN_POINT('Ctrl Pts',(17.0229500650579,48.9294104982527,9.72930199995793));
#149920=CARTESIAN_POINT('Ctrl Pts',(17.0898495170245,48.9334382192671,9.6101110640934));
#149921=CARTESIAN_POINT('Ctrl Pts',(17.1283803586299,48.9357579913411,9.54146286241787));
#149922=CARTESIAN_POINT('Ctrl Pts',(17.165350665242,48.9380075223915,9.47463134828349));
#149923=CARTESIAN_POINT('Ctrl Pts',(17.2008294417319,48.9401861041774,9.4096598127101));
#149924=CARTESIAN_POINT('Ctrl Pts',(17.2276954667363,48.9418358181339,9.36046062739462));
#149925=CARTESIAN_POINT('Ctrl Pts',(17.2537061685162,48.9434448663808,9.31232790408863));
#149926=CARTESIAN_POINT('Ctrl Pts',(17.2788905802196,48.9450134668142,9.26527922819741));
#149927=CARTESIAN_POINT('Ctrl Pts',(17.3126285374138,48.9471148212116,9.20225110461242));
#149928=CARTESIAN_POINT('Ctrl Pts',(17.3448834990889,48.9491432899903,9.14116837561743));
#149929=CARTESIAN_POINT('Ctrl Pts',(17.3757211169335,48.9510986660959,9.08206922001625));
#149930=CARTESIAN_POINT('Ctrl Pts',(17.4297249598587,48.9545229845565,8.97857284970043));
#149931=CARTESIAN_POINT('Ctrl Pts',(17.4793910010347,48.9577308617349,8.88116745272652));
#149932=CARTESIAN_POINT('Ctrl Pts',(17.525046833804,48.9607281227213,8.79003683928399));
#149933=CARTESIAN_POINT('Ctrl Pts',(17.5302407410906,48.9610690976796,8.77966962159269));
#149934=CARTESIAN_POINT('Ctrl Pts',(17.5353827070855,48.9614073468498,8.76938357468156));
#149935=CARTESIAN_POINT('Ctrl Pts',(17.5404731816772,48.9617428787872,8.75917894156329));
#149936=CARTESIAN_POINT('Ctrl Pts',(17.5543816188965,48.9626596351335,8.73129735674898));
#149937=CARTESIAN_POINT('Ctrl Pts',(17.5667086517523,48.9634768635058,8.70643361692656));
#149938=CARTESIAN_POINT('Ctrl Pts',(17.5787988595482,48.9642818894198,8.68193339655545));
#149939=CARTESIAN_POINT('Ctrl Pts',(17.588369639326,48.9649191593383,8.66253867500566));
#149940=CARTESIAN_POINT('Ctrl Pts',(17.5977909707656,48.9655487823865,8.6433712182908));
#149941=CARTESIAN_POINT('Ctrl Pts',(17.607709491065,48.966214074975,8.62310418766649));
#149942=CARTESIAN_POINT('Ctrl Pts',(17.6301574994761,48.9677197928817,8.5772349995022));
#149943=CARTESIAN_POINT('Ctrl Pts',(17.6537541180505,48.9693153002732,8.52857355662824));
#149944=CARTESIAN_POINT('Ctrl Pts',(17.6784315169938,48.9709999946549,8.4770886543373));
#149945=CARTESIAN_POINT('Ctrl Pts',(17.717348236744,48.9736567892088,8.39589600034555));
#149946=CARTESIAN_POINT('Ctrl Pts',(17.7589548912753,48.9765350479948,8.30768218716774));
#149947=CARTESIAN_POINT('Ctrl Pts',(17.8029459447371,48.9796331758123,8.21231290985834));
#149948=CARTESIAN_POINT('Ctrl Pts',(17.8466822946471,48.9827133657971,8.11749581058835));
#149949=CARTESIAN_POINT('Ctrl Pts',(17.8927755803177,48.9860108858568,8.01560560569159));
#149950=CARTESIAN_POINT('Ctrl Pts',(17.9408752044733,48.9895241703075,7.90649990950789));
#149951=CARTESIAN_POINT('Ctrl Pts',(17.9671077357112,48.9914402423293,7.84699593970302));
#149952=CARTESIAN_POINT('Ctrl Pts',(17.9939361451413,48.9934204910185,7.78534564628309));
#149953=CARTESIAN_POINT('Ctrl Pts',(18.0212970706466,48.9954646632542,7.7215250589996));
#149954=CARTESIAN_POINT('Ctrl Pts',(18.0708937597945,48.9991700998602,7.60583855460405));
#149955=CARTESIAN_POINT('Ctrl Pts',(18.1222427802541,49.0030850698726,7.48302051534949));
#149956=CARTESIAN_POINT('Ctrl Pts',(18.1749309289989,49.0072112962068,7.35292562626245));
#149957=CARTESIAN_POINT('Ctrl Pts',(18.2269426902073,49.011284551842,7.22450083877518));
#149958=CARTESIAN_POINT('Ctrl Pts',(18.2802594496796,49.0155636737941,7.08898453725025));
#149959=CARTESIAN_POINT('Ctrl Pts',(18.3344331879084,49.0200503376803,6.9462372676735));
#149960=CARTESIAN_POINT('Ctrl Pts',(18.3670012572063,49.0227476221051,6.86042072409257));
#149961=CARTESIAN_POINT('Ctrl Pts',(18.3998780773019,49.0255199157207,6.7719908238963));
#149962=CARTESIAN_POINT('Ctrl Pts',(18.4329572399423,49.028367588011,6.68091803324735));
#149963=CARTESIAN_POINT('Ctrl Pts',(18.458030873644,49.030526091619,6.61188588096016));
#149964=CARTESIAN_POINT('Ctrl Pts',(18.4832208406543,49.0327281061945,6.54133533690977));
#149965=CARTESIAN_POINT('Ctrl Pts',(18.5084784472129,49.034974115655,6.46925406267838));
#149966=CARTESIAN_POINT('Ctrl Pts',(18.5125014790353,49.0353318600641,6.45777295660602));
#149967=CARTESIAN_POINT('Ctrl Pts',(18.5165262220539,49.035690720628,6.44625301652245));
#149968=CARTESIAN_POINT('Ctrl Pts',(18.5205524739927,49.0360506993024,6.43469419351569));
#149969=CARTESIAN_POINT('Ctrl Pts',(18.527501873528,49.036672030424,6.41474341039228));
#149970=CARTESIAN_POINT('Ctrl Pts',(18.5344557691225,49.0372966925685,6.39467678897699));
#149971=CARTESIAN_POINT('Ctrl Pts',(18.5414131099511,49.0379246957887,6.37449407978174));
#149972=CARTESIAN_POINT('Ctrl Pts',(18.5504868356258,49.0387437341372,6.34817190136333));
#149973=CARTESIAN_POINT('Ctrl Pts',(18.559566452361,49.0395684772034,6.32165225226962));
#149974=CARTESIAN_POINT('Ctrl Pts',(18.5686495505893,49.0403989177254,6.29493461627323));
#149975=CARTESIAN_POINT('Ctrl Pts',(18.576804245003,49.0411444770616,6.27094784969545));
#149976=CARTESIAN_POINT('Ctrl Pts',(18.5838853917937,49.0417957735821,6.24998138442284));
#149977=CARTESIAN_POINT('Ctrl Pts',(18.5910471960312,49.0424574223211,6.22866704697907));
#149978=CARTESIAN_POINT('Ctrl Pts',(18.5918625602909,49.0425327503693,6.22624043094854));
#149979=CARTESIAN_POINT('Ctrl Pts',(18.5926789182651,49.0426082125984,6.22380928853388));
#149980=CARTESIAN_POINT('Ctrl Pts',(18.5934979340956,49.0426839633849,6.22136863634659));
#149981=CARTESIAN_POINT('Ctrl Pts',(18.6095237218443,49.0441661887367,6.17361208211576));
#149982=CARTESIAN_POINT('Ctrl Pts',(18.6252100843299,49.0456335457202,6.12625823649004));
#149983=CARTESIAN_POINT('Ctrl Pts',(18.6405672660728,49.04708639291,6.07931247404313));
#149984=CARTESIAN_POINT('Ctrl Pts',(18.6987938862622,49.0525948503166,5.90131802654253));
#149985=CARTESIAN_POINT('Ctrl Pts',(18.7522896323993,49.0578929864295,5.72918996419758));
#149986=CARTESIAN_POINT('Ctrl Pts',(18.8015840537235,49.0629850708729,5.56316953185184));
#149987=CARTESIAN_POINT('Ctrl Pts',(18.804294944384,49.0632651042679,5.55403942691513));
#149988=CARTESIAN_POINT('Ctrl Pts',(18.8069931214463,49.0635445144812,5.54492778270356));
#149989=CARTESIAN_POINT('Ctrl Pts',(18.8096786703629,49.0638233022177,5.53583463565326));
#149990=CARTESIAN_POINT('Ctrl Pts',(18.8582585593198,49.0688663968334,5.37134533097686));
#149991=CARTESIAN_POINT('Ctrl Pts',(18.9027107087062,49.0737079155111,5.21291386229447));
#149992=CARTESIAN_POINT('Ctrl Pts',(18.9435194625763,49.078346720128,5.06073259077867));
#149993=CARTESIAN_POINT('Ctrl Pts',(18.9459885497825,49.0786273857217,5.05152503615152));
#149994=CARTESIAN_POINT('Ctrl Pts',(18.9484442891778,49.0789073085796,5.04234035051647));
#149995=CARTESIAN_POINT('Ctrl Pts',(18.9508867840061,49.0791864882035,5.03317857221672));
#149996=CARTESIAN_POINT('Ctrl Pts',(18.992611840308,49.0839557042497,4.87666822428922));
#149997=CARTESIAN_POINT('Ctrl Pts',(19.030475196717,49.0885082374552,4.72684597007249));
#149998=CARTESIAN_POINT('Ctrl Pts',(19.0649723189381,49.0928427132416,4.5838843672752));
#149999=CARTESIAN_POINT('Ctrl Pts',(19.1008170928975,49.0973465180459,4.43533787970684));
#150000=CARTESIAN_POINT('Ctrl Pts',(19.1330279626875,49.101614895218,4.29419838136545));
#150001=CARTESIAN_POINT('Ctrl Pts',(19.1621146419147,49.105646256095,4.16062223600812));
#150002=CARTESIAN_POINT('Ctrl Pts',(19.1912013211419,49.1096776169721,4.02704609065066));
#150003=CARTESIAN_POINT('Ctrl Pts',(19.2171639874503,49.1134719605638,3.90103292164232));
#150004=CARTESIAN_POINT('Ctrl Pts',(19.2404625737331,49.1170276632219,3.7827070696988));
#150005=CARTESIAN_POINT('Ctrl Pts',(19.2433383989267,49.1174665559152,3.76810170000169));
#150006=CARTESIAN_POINT('Ctrl Pts',(19.2461735410496,49.1179017814608,3.75361338191496));
#150007=CARTESIAN_POINT('Ctrl Pts',(19.2489688056155,49.1183333317535,3.73924231328446));
#150008=CARTESIAN_POINT('Ctrl Pts',(19.249667621757,49.1184412193266,3.7356495461269));
#150009=CARTESIAN_POINT('Ctrl Pts',(19.2503639455231,49.1185488772281,3.73206410705521));
#150010=CARTESIAN_POINT('Ctrl Pts',(19.2510577893231,49.1186563052733,3.72848599905246));
#150011=CARTESIAN_POINT('Ctrl Pts',(19.2517516331232,49.1187637333186,3.72490789104971));
#150012=CARTESIAN_POINT('Ctrl Pts',(19.2519279914712,49.1187911099337,3.72399582975994));
#150013=CARTESIAN_POINT('Ctrl Pts',(19.2522022940381,49.1188336308731,3.72257877346489));
#150014=CARTESIAN_POINT('Ctrl Pts',(19.2527508991719,49.118918672752,3.71974466087479));
#150015=CARTESIAN_POINT('Ctrl Pts',(19.2533142328927,49.119006048398,3.7168307079207));
#150016=CARTESIAN_POINT('Ctrl Pts',(19.2538921868051,49.119095760022,3.71383689460561));
#150017=CARTESIAN_POINT('Ctrl Pts',(19.2562040024546,49.1194546065182,3.70186164134484));
#150018=CARTESIAN_POINT('Ctrl Pts',(19.2587497962392,49.1198507673616,3.68860863077882));
#150019=CARTESIAN_POINT('Ctrl Pts',(19.2615219144288,49.1202846179859,3.6740764378708));
#150020=CARTESIAN_POINT('Ctrl Pts',(19.2670661508082,49.1211523192347,3.6450120520546));
#150021=CARTESIAN_POINT('Ctrl Pts',(19.2735163932975,49.1221699909265,3.61083104579425));
#150022=CARTESIAN_POINT('Ctrl Pts',(19.2807906916571,49.1233389378845,3.57151885712421));
#150023=CARTESIAN_POINT('Ctrl Pts',(19.284065923703,49.1238652529114,3.55381865653282));
#150024=CARTESIAN_POINT('Ctrl Pts',(19.2875078865553,49.1244222468778,3.53507818613726));
#150025=CARTESIAN_POINT('Ctrl Pts',(19.2911074341979,49.1250100501046,3.51529590878732));
#150026=CARTESIAN_POINT('Ctrl Pts',(19.2911075264314,49.1250100651663,3.51529540189393));
#150027=CARTESIAN_POINT('Ctrl Pts',(19.2911076186649,49.1250100802279,3.51529489499989));
#150028=CARTESIAN_POINT('Ctrl Pts',(19.2911077108985,49.1250100952896,3.51529438810513));
#150029=CARTESIAN_POINT('Ctrl Pts',(19.3007317820882,49.12658169905,3.46240270522206));
#150030=CARTESIAN_POINT('Ctrl Pts',(19.311486064351,49.1283735454794,3.40206397137768));
#150031=CARTESIAN_POINT('Ctrl Pts',(19.3231606585615,49.1303881199122,3.33424475291484));
#150032=CARTESIAN_POINT('Ctrl Pts',(19.326515411484,49.1309670179316,3.31475656195611));
#150033=CARTESIAN_POINT('Ctrl Pts',(19.3299458295236,49.1315643072322,3.29465065269192));
#150034=CARTESIAN_POINT('Ctrl Pts',(19.3334461401294,49.1321800467251,3.2739261609052));
#150035=CARTESIAN_POINT('Ctrl Pts',(19.3456662058842,49.1343296779832,3.20157410964741));
#150036=CARTESIAN_POINT('Ctrl Pts',(19.3587432428599,49.1367051377444,3.12168252941165));
#150037=CARTESIAN_POINT('Ctrl Pts',(19.3723960327918,49.139307381918,3.03421437063418));
#150038=CARTESIAN_POINT('Ctrl Pts',(19.3860609881749,49.1419119448466,2.94666827250305));
#150039=CARTESIAN_POINT('Ctrl Pts',(19.400302711368,49.1447436971224,2.85153184877766));
#150040=CARTESIAN_POINT('Ctrl Pts',(19.4147869764316,49.1478035786635,2.74876798774301));
#150041=CARTESIAN_POINT('Ctrl Pts',(19.4292690117748,49.1508629891637,2.64601994626665));
#150042=CARTESIAN_POINT('Ctrl Pts',(19.4439934909842,49.1541504591323,2.53564653612876));
#150043=CARTESIAN_POINT('Ctrl Pts',(19.4585744026909,49.1576669016382,2.4176145870588));
#150044=CARTESIAN_POINT('Ctrl Pts',(19.4630991392008,49.15875812118,2.3809870098518));
#150045=CARTESIAN_POINT('Ctrl Pts',(19.4676096751344,49.1598713901022,2.34362197612337));
#150046=CARTESIAN_POINT('Ctrl Pts',(19.4720934637988,49.161006735093,2.30551863992522));
#150047=CARTESIAN_POINT('Ctrl Pts',(19.4864704718541,49.1646471528958,2.18334250441649));
#150048=CARTESIAN_POINT('Ctrl Pts',(19.5005754660984,49.1685138705778,2.05357529922984));
#150049=CARTESIAN_POINT('Ctrl Pts',(19.5139559058957,49.1726024509114,1.91619671161533));
#150050=CARTESIAN_POINT('Ctrl Pts',(19.5228291463389,49.175313793507,1.82509408284447));
#150051=CARTESIAN_POINT('Ctrl Pts',(19.531382715359,49.1781227031837,1.73064442406197));
#150052=CARTESIAN_POINT('Ctrl Pts',(19.5394724940883,49.1810278737405,1.63284543279188));
#150053=CARTESIAN_POINT('Ctrl Pts',(19.5457943140063,49.1832981416558,1.55641965754383));
#150054=CARTESIAN_POINT('Ctrl Pts',(19.5518325635878,49.1856270552344,1.47794855624484));
#150055=CARTESIAN_POINT('Ctrl Pts',(19.5575136543443,49.1880133326015,1.3974324014474));
#150056=CARTESIAN_POINT('Ctrl Pts',(19.5592641098364,49.1887485914632,1.3726237948953));
#150057=CARTESIAN_POINT('Ctrl Pts',(19.5609806318274,49.1894892963266,1.34762104681669));
#150058=CARTESIAN_POINT('Ctrl Pts',(19.5626609992497,49.1902354096901,1.32242419608343));
#150059=CARTESIAN_POINT('Ctrl Pts',(19.5642782399883,49.1909534936704,1.29817392025176));
#150060=CARTESIAN_POINT('Ctrl Pts',(19.5658619917751,49.1916765877588,1.27374385168134));
#150061=CARTESIAN_POINT('Ctrl Pts',(19.5674102465651,49.1924046586296,1.24913403870889));
#150062=CARTESIAN_POINT('Ctrl Pts',(19.5695047293557,49.1933895946487,1.21584182473568));
#150063=CARTESIAN_POINT('Ctrl Pts',(19.5715342429421,49.1943836289252,1.18222065833512));
#150064=CARTESIAN_POINT('Ctrl Pts',(19.5734937124528,49.1953866578843,1.14827068949366));
#150065=CARTESIAN_POINT('Ctrl Pts',(19.5739835798304,49.1956374151241,1.13978319728337));
#150066=CARTESIAN_POINT('Ctrl Pts',(19.5744690692545,49.1958887347526,1.13127515490653));
#150067=CARTESIAN_POINT('Ctrl Pts',(19.5749500999043,49.1961406145981,1.12274656553067));
#150068=CARTESIAN_POINT('Ctrl Pts',(19.5754311305542,49.1963924944436,1.11421797615482));
#150069=CARTESIAN_POINT('Ctrl Pts',(19.5759368024549,49.1966610734071,1.10512165335813));
#150070=CARTESIAN_POINT('Ctrl Pts',(19.5762088425873,49.1968064713288,1.10019731175864));
#150071=CARTESIAN_POINT('Ctrl Pts',(19.5767529228521,49.1970972671723,1.09034862855952));
#150072=CARTESIAN_POINT('Ctrl Pts',(19.577289708366,49.1973881389956,1.08049812773192));
#150073=CARTESIAN_POINT('Ctrl Pts',(19.5778191919818,49.197679085344,1.07064582043574));
#150074=CARTESIAN_POINT('Ctrl Pts',(19.5799371264451,49.1988428707378,1.03123659125144));
#150075=CARTESIAN_POINT('Ctrl Pts',(19.5819382306305,49.2000078484483,0.991798458800342));
#150076=CARTESIAN_POINT('Ctrl Pts',(19.5838219954893,49.2011738778327,0.952332027432957));
#150077=CARTESIAN_POINT('Ctrl Pts',(19.597235020785,49.2094763905132,0.671318057052595));
#150078=CARTESIAN_POINT('Ctrl Pts',(19.6047001742948,49.2178328903678,0.388877532325062));
#150079=CARTESIAN_POINT('Ctrl Pts',(19.6062076977388,49.226351343819,0.105232387534043));
#150080=CARTESIAN_POINT('Ctrl Pts',(19.6063939344166,49.2274036979149,0.0701913872402045));
#150081=CARTESIAN_POINT('Ctrl Pts',(19.6064892380383,49.2284585228286,0.0351319722725064));
#150082=CARTESIAN_POINT('Ctrl Pts',(19.6064937199848,49.2295161459456,5.45413549157356E-5));
#150083=CARTESIAN_POINT('Ctrl Pts',(-19.6088872103038,47.4147486623291,
1.84732653677984E-6));
#150084=CARTESIAN_POINT('Ctrl Pts',(-19.6088676261383,47.4147310569646,
1.84716800415394E-6));
#150085=CARTESIAN_POINT('Ctrl Pts',(-19.6088480419747,47.4147134516019,
1.84700970122338E-6));
#150086=CARTESIAN_POINT('Ctrl Pts',(-19.6088284578132,47.414695846241,1.84685119722658E-6));
#150087=CARTESIAN_POINT('Ctrl Pts',(-19.5151811307899,47.3305107261674,
1.0889184844051E-6));
#150088=CARTESIAN_POINT('Ctrl Pts',(-19.4353074029612,47.2314792800128,
6.58567585014132E-7));
#150089=CARTESIAN_POINT('Ctrl Pts',(-19.3717557040033,47.1228900809061,
4.10559175749583E-7));
#150090=CARTESIAN_POINT('Ctrl Pts',(-19.3417107299914,47.0715529849885,
2.93309655543966E-7));
#150091=CARTESIAN_POINT('Ctrl Pts',(-19.3153141745557,47.0180789038987,
2.17003273172878E-7));
#150092=CARTESIAN_POINT('Ctrl Pts',(-19.2928376747081,46.9630235282609,
1.67150926261073E-7));
#150093=CARTESIAN_POINT('Ctrl Pts',(-19.2516165666515,46.8620539109428,
7.57234489979361E-8));
#150094=CARTESIAN_POINT('Ctrl Pts',(-19.223580403211,46.755765582145,7.31439754854785E-8));
#150095=CARTESIAN_POINT('Ctrl Pts',(-19.2104201068324,46.6475986694606,
7.30939006976669E-8));
#150096=CARTESIAN_POINT('Ctrl Pts',(-19.186738360317,46.4529540099604,7.30037919170409E-8));
#150097=CARTESIAN_POINT('Ctrl Pts',(-19.2112281729023,46.252225675001,7.30969706414704E-8));
#150098=CARTESIAN_POINT('Ctrl Pts',(-19.2802573092648,46.0685154148851,
7.33596205139682E-8));
#150099=CARTESIAN_POINT('Ctrl Pts',(-19.349247843018,45.8849078895822,7.36221238901463E-8));
#150100=CARTESIAN_POINT('Ctrl Pts',(-19.462730751681,45.7182852033796,4.80258495803877E-7));
#150101=CARTESIAN_POINT('Ctrl Pts',(-19.6086231029199,45.5870633816432,
9.98263454939295E-7));
#150102=CARTESIAN_POINT('Ctrl Pts',(19.6059192528869,47.4015986453471,1.88668118901032E-7));
#150103=CARTESIAN_POINT('Ctrl Pts',(19.4906301207466,47.5053146733235,-2.20984795798723E-7));
#150104=CARTESIAN_POINT('Ctrl Pts',(19.3955501005306,47.6311834628083,-9.89528474211925E-8));
#150105=CARTESIAN_POINT('Ctrl Pts',(19.3266983505819,47.7700898021983,-3.18064334057586E-8));
#150106=CARTESIAN_POINT('Ctrl Pts',(19.3084634360601,47.8068781950453,-1.40231644462427E-8));
#150107=CARTESIAN_POINT('Ctrl Pts',(19.2920680258293,47.8445808568875,1.31150217258024E-10));
#150108=CARTESIAN_POINT('Ctrl Pts',(19.2776234434671,47.8830281080304,1.31053390362013E-10));
#150109=CARTESIAN_POINT('Ctrl Pts',(19.2086037371383,48.0667383681462,1.30591465881865E-10));
#150110=CARTESIAN_POINT('Ctrl Pts',(19.1841172700926,48.2674667031057,1.30460771815185E-10));
#150111=CARTESIAN_POINT('Ctrl Pts',(19.207795781458,48.4621113626058,1.3058709669167E-10));
#150112=CARTESIAN_POINT('Ctrl Pts',(19.243313548506,48.7540783518561,1.30776528495247E-10));
#150113=CARTESIAN_POINT('Ctrl Pts',(19.3872025169788,49.0323570713228,1.31544562279965E-10));
#150114=CARTESIAN_POINT('Ctrl Pts',(19.6061497055879,49.2292084871683,1.33348443398518E-10));
#150115=CARTESIAN_POINT('Ctrl Pts',(19.6062572347005,49.2293051646282,1.33349872069201E-10));
#150116=CARTESIAN_POINT('Ctrl Pts',(19.6063647638969,49.2294018420518,1.7993755107131E-9));
#150117=CARTESIAN_POINT('Ctrl Pts',(19.6064730201548,49.2294977106332,4.86975030060011E-5));
#150118=CARTESIAN_POINT('Ctrl Pts',(2.35308711660641,55.6631561682667,19.4810141131675));
#150119=CARTESIAN_POINT('Ctrl Pts',(-0.836177570637163,55.5686013384883,
19.86624137102));
#150120=CARTESIAN_POINT('Ctrl Pts',(-7.40437233443277,55.3794916789315,
19.040577712698));
#150121=CARTESIAN_POINT('Ctrl Pts',(-15.5097781103957,55.0958271895964,
13.2964668168065));
#150122=CARTESIAN_POINT('Ctrl Pts',(-19.9471456815097,54.8121627002612,
4.41072023820918));
#150123=CARTESIAN_POINT('Ctrl Pts',(-19.6697430247666,54.5284982109261,
-5.51852151147492));
#150124=CARTESIAN_POINT('Ctrl Pts',(-14.7420297594324,54.2448337215909,
-14.1427836181502));
#150125=CARTESIAN_POINT('Ctrl Pts',(-6.32948010341479,53.9611692322558,
-19.4238840093808));
#150126=CARTESIAN_POINT('Ctrl Pts',(3.57945598289861,53.6775047429206,-20.1130676885921));
#150127=CARTESIAN_POINT('Ctrl Pts',(12.6421595856548,53.3938402535855,-16.0475619479634));
#150128=CARTESIAN_POINT('Ctrl Pts',(18.716273712003,53.1101757642503,-8.18837881994133));
#150129=CARTESIAN_POINT('Ctrl Pts',(20.3658389755175,52.8265112749152,1.60652866949811));
#150130=CARTESIAN_POINT('Ctrl Pts',(17.2009151616198,52.54284678558,11.0216583145532));
#150131=CARTESIAN_POINT('Ctrl Pts',(9.96968294609888,52.2591822962449,17.8312589283967));
#150132=CARTESIAN_POINT('Ctrl Pts',(0.381613941123223,51.9755178069097,
20.4255421529369));
#150133=CARTESIAN_POINT('Ctrl Pts',(-9.29666955748432,51.6918533175746,
18.1912156516937));
#150134=CARTESIAN_POINT('Ctrl Pts',(-16.7772150983034,51.4081888282394,
11.6564765993009));
#150135=CARTESIAN_POINT('Ctrl Pts',(-20.2916183484425,51.1245243389043,
2.36614013857206));
#150136=CARTESIAN_POINT('Ctrl Pts',(-19.0090722426265,50.8408598495692,
-7.48355299426692));
#150137=CARTESIAN_POINT('Ctrl Pts',(-13.2327714994836,50.557195360234,-15.5641303109225));
#150138=CARTESIAN_POINT('Ctrl Pts',(-4.3282365833005,50.2735308708989,-19.96533900255));
#150139=CARTESIAN_POINT('Ctrl Pts',(5.59949572763116,49.9898663815637,-19.646731056189));
#150140=CARTESIAN_POINT('Ctrl Pts',(14.2035043067966,49.7062018922286,-14.683625538629));
#150141=CARTESIAN_POINT('Ctrl Pts',(19.4497969873469,49.4225374028934,-6.24930321681794));
#150142=CARTESIAN_POINT('Ctrl Pts',(20.0981474222916,49.1388729135583,3.66235767703155));
#150143=CARTESIAN_POINT('Ctrl Pts',(15.9952852251765,48.8552084242231,12.7082352871608));
#150144=CARTESIAN_POINT('Ctrl Pts',(8.11112918050874,48.571543934888,18.7498793855759));
#150145=CARTESIAN_POINT('Ctrl Pts',(-1.69050207272523,48.2878794455528,
20.35904212617));
#150146=CARTESIAN_POINT('Ctrl Pts',(-11.0924977459054,48.0042149562177,
17.1553165902359));
#150147=CARTESIAN_POINT('Ctrl Pts',(-17.8722211123635,47.7205504668825,
9.89606518091128));
#150148=CARTESIAN_POINT('Ctrl Pts',(-20.4269419990139,47.4368859775474,
0.297378753067758));
#150149=CARTESIAN_POINT('Ctrl Pts',(-18.1527230433581,47.1532214882123,
-9.37160816856904));
#150150=CARTESIAN_POINT('Ctrl Pts',(-11.5871908037557,46.8695569988771,
-16.8251419854719));
#150151=CARTESIAN_POINT('Ctrl Pts',(-2.28244055807874,46.585892509542,-20.3012033794262));
#150152=CARTESIAN_POINT('Ctrl Pts',(7.56187983711918,46.3022280202068,-18.9780496069259));
#150153=CARTESIAN_POINT('Ctrl Pts',(15.618567857874,46.0185635308717,-13.1684749163659));
#150154=CARTESIAN_POINT('Ctrl Pts',(19.9830182146419,45.7348990415365,-4.24586582304055));
#150155=CARTESIAN_POINT('Ctrl Pts',(19.6234725454198,45.4512345522014,5.6804681860849));
#150156=CARTESIAN_POINT('Ctrl Pts',(14.6249276356951,45.1675700628662,14.2639365255409));
#150157=CARTESIAN_POINT('Ctrl Pts',(6.1690421336071,44.8839055735311,19.4754027611177));
#150158=CARTESIAN_POINT('Ctrl Pts',(-3.74520817655413,44.6002410841959,
20.082873531152));
#150159=CARTESIAN_POINT('Ctrl Pts',(-12.7740893021154,44.3165765948608,
15.9427424258048));
#150160=CARTESIAN_POINT('Ctrl Pts',(-18.7831689917446,44.0329121055256,
8.03373861794982));
#150161=CARTESIAN_POINT('Ctrl Pts',(-20.351897643337,43.7492476161905,-1.77444522854548));
#150162=CARTESIAN_POINT('Ctrl Pts',(-17.1094269777999,43.4655831268553,
-11.163149288857));
#150163=CARTESIAN_POINT('Ctrl Pts',(-9.82227876746288,43.1819186375202,
-17.9128789804492));
#150164=CARTESIAN_POINT('Ctrl Pts',(-0.213138685564806,42.898254148185,
-20.4279946508386));
#150165=CARTESIAN_POINT('Ctrl Pts',(9.44638749380751,42.6145896588499,-18.1139216314637));
#150166=CARTESIAN_POINT('Ctrl Pts',(16.8727826965986,42.3309251695147,-11.5177080023473));
#150167=CARTESIAN_POINT('Ctrl Pts',(20.3104431872471,42.0472606801796,-2.19870213798534));
#150168=CARTESIAN_POINT('Ctrl Pts',(18.9467042160094,41.7635961908444,7.64007806930176));
#150169=CARTESIAN_POINT('Ctrl Pts',(13.1039543936255,41.4799317015093,15.6727397988915));
#150170=CARTESIAN_POINT('Ctrl Pts',(4.16342285401973,41.1962672121741,20.0003575891181));
#150171=CARTESIAN_POINT('Ctrl Pts',(-5.76134404010869,40.912602722839,19.5998803161013));
#150172=CARTESIAN_POINT('Ctrl Pts',(-14.3241261700974,40.6289382335039,
14.5659810180111));
#150173=CARTESIAN_POINT('Ctrl Pts',(-19.5006773325508,40.3452737441687,
6.08867613901365));
#150174=CARTESIAN_POINT('Ctrl Pts',(-20.0672581074617,40.0616092548336,
-3.82799498463215));
#150175=CARTESIAN_POINT('Ctrl Pts',(-15.8899285013867,39.7779447654984,
-12.8397260786543));
#150176=CARTESIAN_POINT('Ctrl Pts',(-7.95621143231152,39.4942802761632,
-18.8161391682379));
#150177=CARTESIAN_POINT('Ctrl Pts',(1.85835820784766,39.2106157868282,-20.3444070526613));
#150178=CARTESIAN_POINT('Ctrl Pts',(11.2336109894543,38.926951297493,-17.0632463996203));
#150179=CARTESIAN_POINT('Ctrl Pts',(17.9532322189983,38.6432868081578,-9.74832531460192));
#150180=CARTESIAN_POINT('Ctrl Pts',(20.4286999009559,38.3596223188227,-0.12889499355195));
#150181=CARTESIAN_POINT('Ctrl Pts',(18.0748121707474,38.0759578294876,9.52100617250831));
#150182=CARTESIAN_POINT('Ctrl Pts',(11.4480293296981,37.7922933401524,16.9201364657096));
#150183=CARTESIAN_POINT('Ctrl Pts',(2.11492632471884,37.5086288508173,20.3193375935092));
#150184=CARTESIAN_POINT('Ctrl Pts',(-7.71814636969478,37.2249643614821,
18.9150366117471));
#150185=CARTESIAN_POINT('Ctrl Pts',(-15.726645213299,36.941299872147,13.0392110278167));
#150186=CARTESIAN_POINT('Ctrl Pts',(-20.017356820919,36.6576353828118,4.08090907120032));
#150187=CARTESIAN_POINT('Ctrl Pts',(-19.5759547942569,36.3739708934767,
-5.84212189597385));
#150188=CARTESIAN_POINT('Ctrl Pts',(-14.5067866363524,36.0903064041415,
-14.3840722555241));
#150189=CARTESIAN_POINT('Ctrl Pts',(-6.00820670381315,35.8066419148064,
-19.5256201937797));
#150190=CARTESIAN_POINT('Ctrl Pts',(3.91071690116573,35.5229774254712,-20.0513015727259));
#150191=CARTESIAN_POINT('Ctrl Pts',(12.9051440864865,35.2393129361361,-15.836844039274));
#150192=CARTESIAN_POINT('Ctrl Pts',(18.8487901790361,34.9556484468009,-7.87854956109791));
#150193=CARTESIAN_POINT('Ctrl Pts',(20.3365688392524,34.6719839574659,1.94224081642136));
#150194=CARTESIAN_POINT('Ctrl Pts',(17.0167789114055,34.3883194681306,11.3038791944104));
#150195=CARTESIAN_POINT('Ctrl Pts',(9.67419956761905,34.1046549787955,17.9932850304986));
#150196=CARTESIAN_POINT('Ctrl Pts',(0.0446620780017708,33.8209904894603,
20.4290480022488));
#150197=CARTESIAN_POINT('Ctrl Pts',(-9.59548876001614,33.5373260001252,
18.0354147123321));
#150198=CARTESIAN_POINT('Ctrl Pts',(-16.9671510611812,33.2536615107901,
11.3781173646993));
#150199=CARTESIAN_POINT('Ctrl Pts',(-20.327988873431,32.9699970214549,2.03119144706522));
#150200=CARTESIAN_POINT('Ctrl Pts',(-18.882843118214,32.6863325321198,-7.79623688916886));
#150201=CARTESIAN_POINT('Ctrl Pts',(-12.974655776204,32.4026680427846,-15.7799732044501));
#150202=CARTESIAN_POINT('Ctrl Pts',(-3.99747079481186,32.1190035534495,
-20.0346838394028));
#150203=CARTESIAN_POINT('Ctrl Pts',(2.61450742368379,31.9298938938927,-19.7111920003019));
#150204=CARTESIAN_POINT('Ctrl Pts',(5.68898199535994,31.8353390641143,-18.7798406199905));
#150205=CARTESIAN_POINT('Ctrl Pts',(2.35247451361281,55.6585629685637,19.4759424235221));
#150206=CARTESIAN_POINT('Ctrl Pts',(-0.835954044174774,55.5640081387853,
19.8610686863525));
#150207=CARTESIAN_POINT('Ctrl Pts',(-7.4024480296698,55.3748984792284,19.0356203314463));
#150208=CARTESIAN_POINT('Ctrl Pts',(-15.5057382293109,55.0912339898934,
13.2930048013961));
#150209=CARTESIAN_POINT('Ctrl Pts',(-19.9419529445085,54.8075695005581,
4.40957186878231));
#150210=CARTESIAN_POINT('Ctrl Pts',(-19.6646212768537,54.5239050112231,
-5.51708469180273));
#150211=CARTESIAN_POINT('Ctrl Pts',(-14.7381916416059,54.2402405218879,
-14.1391013081035));
#150212=CARTESIAN_POINT('Ctrl Pts',(-6.32783201705067,53.9565760325528,
-19.4188266920463));
#150213=CARTESIAN_POINT('Ctrl Pts',(3.578523961509,53.6729115432176,-20.1078309249584));
#150214=CARTESIAN_POINT('Ctrl Pts',(12.6388680217749,53.3892470538825,-16.043383707438));
#150215=CARTESIAN_POINT('Ctrl Pts',(18.7114006150979,53.1055825645473,-8.18624684292945));
#150216=CARTESIAN_POINT('Ctrl Pts',(20.3605364075023,52.8219180752122,1.60611038358585));
#150217=CARTESIAN_POINT('Ctrl Pts',(17.1964366226151,52.5382535858769,11.0187886481856));
#150218=CARTESIAN_POINT('Ctrl Pts',(9.96708718002274,52.2545890965418,17.8266162724855));
#150219=CARTESIAN_POINT('Ctrl Pts',(0.381514580940291,51.9709246072066,
20.4202240336472));
#150220=CARTESIAN_POINT('Ctrl Pts',(-9.29424901920701,51.6872601178715,
18.1864792752938));
#150221=CARTESIAN_POINT('Ctrl Pts',(-16.7728468799808,51.4035956285364,
11.6534416476308));
#150222=CARTESIAN_POINT('Ctrl Pts',(-20.2863350982357,51.1199311392012,
2.36552407582162));
#150223=CARTESIAN_POINT('Ctrl Pts',(-19.0041229241428,50.8362666498662,
-7.48160453054787));
#150224=CARTESIAN_POINT('Ctrl Pts',(-13.2293261339785,50.552602160531,-15.5600779385785));
#150225=CARTESIAN_POINT('Ctrl Pts',(-4.32710965711362,50.2689376711959,
-19.9601407045388));
#150226=CARTESIAN_POINT('Ctrl Pts',(5.59803780861646,49.9852731818607,-19.641615712896));
#150227=CARTESIAN_POINT('Ctrl Pts',(14.1998061953725,49.7016086925256,-14.6798024199021));
#150228=CARTESIAN_POINT('Ctrl Pts',(19.4447329190163,49.4179442031904,-6.24767610993663));
#150229=CARTESIAN_POINT('Ctrl Pts',(20.0929145454661,49.1342797138553,3.6614041231438));
#150230=CARTESIAN_POINT('Ctrl Pts',(15.9911205946964,48.8506152245201,12.7049264931452));
#150231=CARTESIAN_POINT('Ctrl Pts',(8.10901731720995,48.566950735185,18.7449975520795));
#150232=CARTESIAN_POINT('Ctrl Pts',(-1.69006192324604,48.2832862458497,
20.3537413212014));
#150233=CARTESIAN_POINT('Ctrl Pts',(-11.0896096352173,47.9996217565146,
17.1508499268804));
#150234=CARTESIAN_POINT('Ctrl Pts',(-17.8675677913534,47.7159572671794,
9.89348858073751));
#150235=CARTESIAN_POINT('Ctrl Pts',(-20.4216235152184,47.4322927778444,
0.297301325713269));
#150236=CARTESIAN_POINT('Ctrl Pts',(-18.1479966891463,47.1486282885093,
-9.36916811923689));
#150237=CARTESIAN_POINT('Ctrl Pts',(-11.5841738917515,46.8649637991741,
-16.8207612883998));
#150238=CARTESIAN_POINT('Ctrl Pts',(-2.2818462878682,46.581299309839,-20.2959176337082));
#150239=CARTESIAN_POINT('Ctrl Pts',(7.55991097974546,46.2976348205038,-18.9731083656324));
#150240=CARTESIAN_POINT('Ctrl Pts',(15.6145013118357,46.0139703311687,-13.16504629154));
#150241=CARTESIAN_POINT('Ctrl Pts',(19.9778153135633,45.7303058418335,-4.24476034339613));
#150242=CARTESIAN_POINT('Ctrl Pts',(19.6183632578549,45.4466413524984,5.67898918457795));
#150243=CARTESIAN_POINT('Ctrl Pts',(14.621119799914,45.1629768631631,14.2602226796174));
#150244=CARTESIAN_POINT('Ctrl Pts',(6.1674359239932,44.8793123738281,19.4703320259092));
#150245=CARTESIAN_POINT('Ctrl Pts',(-3.74423305120258,44.5956478844928,
20.0776446311312));
#150246=CARTESIAN_POINT('Ctrl Pts',(-12.7707633619448,44.3119833951578,
15.9385914756894));
#150247=CARTESIAN_POINT('Ctrl Pts',(-18.7782784907623,44.0283189058226,
8.03164690453235));
#150248=CARTESIAN_POINT('Ctrl Pts',(-20.3465986985498,43.7446544164875,
-1.77398322311195));
#150249=CARTESIAN_POINT('Ctrl Pts',(-17.1049722625451,43.4609899271523,
-11.1602427829002));
#150250=CARTESIAN_POINT('Ctrl Pts',(-9.81972137877189,43.1773254378172,
-17.9082150735074));
#150251=CARTESIAN_POINT('Ctrl Pts',(-0.213083191470515,42.893660948482,
-20.4226758929682));
#150252=CARTESIAN_POINT('Ctrl Pts',(9.443927974472,42.6099964591469,-18.1092053798253));
#150253=CARTESIAN_POINT('Ctrl Pts',(16.868389595499,42.3263319698117,-11.5147091813111));
#150254=CARTESIAN_POINT('Ctrl Pts',(20.3051550357961,42.0426674804766,-2.19812967042301));
#150255=CARTESIAN_POINT('Ctrl Pts',(18.941771135994,41.7590029911413,7.63808885175711));
#150256=CARTESIAN_POINT('Ctrl Pts',(13.1005425677583,41.4753385018062,15.6686591483147));
#150257=CARTESIAN_POINT('Ctrl Pts',(4.16233883973193,41.191674012471,19.9951501734537));
#150258=CARTESIAN_POINT('Ctrl Pts',(-5.75984398126879,40.9080095231359,
19.5947771711538));
#150259=CARTESIAN_POINT('Ctrl Pts',(-14.3203966528292,40.6243450338009,
14.5621885299326));
#150260=CARTESIAN_POINT('Ctrl Pts',(-19.4956000167,40.3406805444657,6.08709085398259));
#150261=CARTESIAN_POINT('Ctrl Pts',(-20.0620332731684,40.0570160551306,
-3.82699830439993));
#150262=CARTESIAN_POINT('Ctrl Pts',(-15.8857913022283,39.7733515657954,
-12.8363830488904));
#150263=CARTESIAN_POINT('Ctrl Pts',(-7.95413990434726,39.4896870764602,
-18.8112400829384));
#150264=CARTESIAN_POINT('Ctrl Pts',(1.85787435431672,39.2060225871252,-20.3391100581702));
#150265=CARTESIAN_POINT('Ctrl Pts',(11.2306861376571,38.92235809779,-17.0588037082239));
#150266=CARTESIAN_POINT('Ctrl Pts',(17.9485578054405,38.6386936084548,-9.74578718088502));
#150267=CARTESIAN_POINT('Ctrl Pts',(20.4233809594614,38.3550291191197,-0.128861433661739));
#150268=CARTESIAN_POINT('Ctrl Pts',(18.0701061018895,38.0713646297846,9.51852722499672));
#150269=CARTESIAN_POINT('Ctrl Pts',(11.4450486506248,37.7877001404493,16.9157310352918));
#150270=CARTESIAN_POINT('Ctrl Pts',(2.11437566954724,37.5040356511143,20.3140471262575));
#150271=CARTESIAN_POINT('Ctrl Pts',(-7.71613682582219,37.2203711617791,
18.9101117769003));
#150272=CARTESIAN_POINT('Ctrl Pts',(-15.7225505275519,36.9367066724439,
13.0358160589347));
#150273=CARTESIAN_POINT('Ctrl Pts',(-20.0121449792825,36.6530421831088,
4.07984654069534));
#150274=CARTESIAN_POINT('Ctrl Pts',(-19.570857878601,36.3693776937737,-5.84060080529386));
#150275=CARTESIAN_POINT('Ctrl Pts',(-14.5030095606927,36.0857132044385,
-14.3803271303707));
#150276=CARTESIAN_POINT('Ctrl Pts',(-6.00664236988544,35.8020487151034,
-19.5205363835633));
#150277=CARTESIAN_POINT('Ctrl Pts',(3.90969868212814,35.5183842257682,-20.0460808931517));
#150278=CARTESIAN_POINT('Ctrl Pts',(12.9017840257226,35.2347197364331,-15.8327206611571));
#150279=CARTESIAN_POINT('Ctrl Pts',(18.8438825892667,34.9510552470979,-7.87649825435995));
#150280=CARTESIAN_POINT('Ctrl Pts',(20.3312738920437,34.6673907577629,1.94173512410548));
#150281=CARTESIAN_POINT('Ctrl Pts',(17.0123483056708,34.3837262684276,11.3009360443548));
#150282=CARTESIAN_POINT('Ctrl Pts',(9.67168075942046,34.1000617790925,17.988600194117));
#150283=CARTESIAN_POINT('Ctrl Pts',(0.0446503983630494,33.8163972897572,
20.4237289590255));
#150284=CARTESIAN_POINT('Ctrl Pts',(-9.59299031791114,33.5327328004222,
18.0307189233321));
#150285=CARTESIAN_POINT('Ctrl Pts',(-16.9627335925823,33.2490683110871,
11.375154844335));
#150286=CARTESIAN_POINT('Ctrl Pts',(-20.3226957496675,32.9654038217519,
2.03066268125984));
#150287=CARTESIAN_POINT('Ctrl Pts',(-18.8779274714526,32.6817393324168,
-7.79420718800329));
#150288=CARTESIAN_POINT('Ctrl Pts',(-12.9712759915485,32.3980748430816,
-15.7758642817733));
#150289=CARTESIAN_POINT('Ctrl Pts',(-3.99643345408108,32.1144103537465,
-20.0294682376252));
#150290=CARTESIAN_POINT('Ctrl Pts',(2.61383238833494,31.9253006941897,-19.7060586818794));
#150291=CARTESIAN_POINT('Ctrl Pts',(5.68750092507729,31.8307458644113,-18.7749514739398));
#150292=CARTESIAN_POINT('Ctrl Pts',(2.35186191061921,55.6539697688606,19.4708707338767));
#150293=CARTESIAN_POINT('Ctrl Pts',(-0.835730517712384,55.5594149390822,
19.855896001685));
#150294=CARTESIAN_POINT('Ctrl Pts',(-7.40052372490683,55.3703052795254,
19.0306629501947));
#150295=CARTESIAN_POINT('Ctrl Pts',(-15.5016983482262,55.0866407901903,
13.2895427859857));
#150296=CARTESIAN_POINT('Ctrl Pts',(-19.9367602075072,54.8029763008551,
4.40842349935545));
#150297=CARTESIAN_POINT('Ctrl Pts',(-19.6594995289409,54.51931181152,-5.51564787213054));
#150298=CARTESIAN_POINT('Ctrl Pts',(-14.7343535237793,54.2356473221848,
-14.1354189980568));
#150299=CARTESIAN_POINT('Ctrl Pts',(-6.32618393068655,53.9519828328497,
-19.4137693747118));
#150300=CARTESIAN_POINT('Ctrl Pts',(3.5775919401194,53.6683183435145,-20.1025941613248));
#150301=CARTESIAN_POINT('Ctrl Pts',(12.6355764578951,53.3846538541794,-16.0392054669125));
#150302=CARTESIAN_POINT('Ctrl Pts',(18.7065275181928,53.1009893648442,-8.18411486591757));
#150303=CARTESIAN_POINT('Ctrl Pts',(20.355233839487,52.8173248755091,1.60569209767359));
#150304=CARTESIAN_POINT('Ctrl Pts',(17.1919580836104,52.5336603861739,11.015918981818));
#150305=CARTESIAN_POINT('Ctrl Pts',(9.9644914139466,52.2499958968388,17.8219736165744));
#150306=CARTESIAN_POINT('Ctrl Pts',(0.381415220757358,51.9663314075036,
20.4149059143575));
#150307=CARTESIAN_POINT('Ctrl Pts',(-9.29182848092971,51.6826669181685,
18.181742898894));
#150308=CARTESIAN_POINT('Ctrl Pts',(-16.7684786616583,51.3990024288333,
11.6504066959607));
#150309=CARTESIAN_POINT('Ctrl Pts',(-20.2810518480289,51.1153379394982,
2.36490801307118));
#150310=CARTESIAN_POINT('Ctrl Pts',(-18.9991736056591,50.8316734501631,
-7.47965606682882));
#150311=CARTESIAN_POINT('Ctrl Pts',(-13.2258807684735,50.5480089608279,
-15.5560255662346));
#150312=CARTESIAN_POINT('Ctrl Pts',(-4.32598273092673,50.2643444714928,
-19.9549424065277));
#150313=CARTESIAN_POINT('Ctrl Pts',(5.59657988960176,49.9806799821576,-19.636500369603));
#150314=CARTESIAN_POINT('Ctrl Pts',(14.1961080839485,49.6970154928225,-14.6759793011752));
#150315=CARTESIAN_POINT('Ctrl Pts',(19.4396688506857,49.4133510034873,-6.24604900305533));
#150316=CARTESIAN_POINT('Ctrl Pts',(20.0876816686406,49.1296865141522,3.66045056925605));
#150317=CARTESIAN_POINT('Ctrl Pts',(15.9869559642162,48.846022024817,12.7016176991295));
#150318=CARTESIAN_POINT('Ctrl Pts',(8.10690545391116,48.5623575354819,18.7401157185831));
#150319=CARTESIAN_POINT('Ctrl Pts',(-1.68962177376686,48.2786930461467,
20.3484405162329));
#150320=CARTESIAN_POINT('Ctrl Pts',(-11.0867215245292,47.9950285568116,
17.1463832635249));
#150321=CARTESIAN_POINT('Ctrl Pts',(-17.8629144703433,47.7113640674764,
9.89091198056374));
#150322=CARTESIAN_POINT('Ctrl Pts',(-20.4163050314229,47.4276995781413,
0.297223898358779));
#150323=CARTESIAN_POINT('Ctrl Pts',(-18.1432703349345,47.1440350888062,
-9.36672806990475));
#150324=CARTESIAN_POINT('Ctrl Pts',(-11.5811569797474,46.860370599471,-16.8163805913277));
#150325=CARTESIAN_POINT('Ctrl Pts',(-2.28125201765766,46.5767061101359,
-20.2906318879902));
#150326=CARTESIAN_POINT('Ctrl Pts',(7.55794212237173,46.2930416208007,-18.9681671243389));
#150327=CARTESIAN_POINT('Ctrl Pts',(15.6104347657974,46.0093771314656,-13.1616176667141));
#150328=CARTESIAN_POINT('Ctrl Pts',(19.9726124124846,45.7257126421304,-4.2436548637517));
#150329=CARTESIAN_POINT('Ctrl Pts',(19.61325397029,45.4420481527953,5.67751018307102));
#150330=CARTESIAN_POINT('Ctrl Pts',(14.617311964133,45.1583836634601,14.256508833694));
#150331=CARTESIAN_POINT('Ctrl Pts',(6.1658297143793,44.874719174125,19.4652612907007));
#150332=CARTESIAN_POINT('Ctrl Pts',(-3.74325792585103,44.5910546847898,
20.0724157311104));
#150333=CARTESIAN_POINT('Ctrl Pts',(-12.7674374217743,44.3073901954547,
15.934440525574));
#150334=CARTESIAN_POINT('Ctrl Pts',(-18.77338798978,44.0237257061195,8.02955519111489));
#150335=CARTESIAN_POINT('Ctrl Pts',(-20.3412997537626,43.7400612167844,
-1.77352121767841));
#150336=CARTESIAN_POINT('Ctrl Pts',(-17.1005175472903,43.4563967274492,
-11.1573362769433));
#150337=CARTESIAN_POINT('Ctrl Pts',(-9.81716399008091,43.1727322381141,
-17.9035511665657));
#150338=CARTESIAN_POINT('Ctrl Pts',(-0.213027697376223,42.8890677487789,
-20.4173571350978));
#150339=CARTESIAN_POINT('Ctrl Pts',(9.44146845513648,42.6054032594438,-18.1044891281869));
#150340=CARTESIAN_POINT('Ctrl Pts',(16.8639964943994,42.3217387701086,-11.5117103602749));
#150341=CARTESIAN_POINT('Ctrl Pts',(20.2998668843451,42.0380742807735,-2.19755720286068));
#150342=CARTESIAN_POINT('Ctrl Pts',(18.9368380559786,41.7544097914383,7.63609963421245));
#150343=CARTESIAN_POINT('Ctrl Pts',(13.0971307418911,41.4707453021032,15.6645784977378));
#150344=CARTESIAN_POINT('Ctrl Pts',(4.16125482544413,41.187080812768,19.9899427577892));
#150345=CARTESIAN_POINT('Ctrl Pts',(-5.75834392242889,40.9034163234329,
19.5896740262063));
#150346=CARTESIAN_POINT('Ctrl Pts',(-14.3166671355611,40.6197518340978,
14.5583960418542));
#150347=CARTESIAN_POINT('Ctrl Pts',(-19.4905227008492,40.3360873447626,
6.08550556895152));
#150348=CARTESIAN_POINT('Ctrl Pts',(-20.056808438875,40.0524228554275,-3.82600162416772));
#150349=CARTESIAN_POINT('Ctrl Pts',(-15.8816541030699,39.7687583660923,
-12.8330400191265));
#150350=CARTESIAN_POINT('Ctrl Pts',(-7.95206837638299,39.4850938767571,
-18.8063409976389));
#150351=CARTESIAN_POINT('Ctrl Pts',(1.85739050078578,39.2014293874221,-20.3338130636791));
#150352=CARTESIAN_POINT('Ctrl Pts',(11.22776128586,38.9177648980869,-17.0543610168275));
#150353=CARTESIAN_POINT('Ctrl Pts',(17.9438833918827,38.6341004087517,-9.74324904716811));
#150354=CARTESIAN_POINT('Ctrl Pts',(20.418062017967,38.3504359194166,-0.128827873771525));
#150355=CARTESIAN_POINT('Ctrl Pts',(18.0654000330317,38.0667714300815,9.51604827748511));
#150356=CARTESIAN_POINT('Ctrl Pts',(11.4420679715514,37.7831069407463,16.911325604874));
#150357=CARTESIAN_POINT('Ctrl Pts',(2.11382501437564,37.4994424514112,20.3087566590058));
#150358=CARTESIAN_POINT('Ctrl Pts',(-7.7141272819496,37.215777962076,18.9051869420536));
#150359=CARTESIAN_POINT('Ctrl Pts',(-15.7184558418048,36.9321134727409,
13.0324210900526));
#150360=CARTESIAN_POINT('Ctrl Pts',(-20.0069331376461,36.6484489834057,
4.07878401019037));
#150361=CARTESIAN_POINT('Ctrl Pts',(-19.5657609629451,36.3647844940706,
-5.83907971461386));
#150362=CARTESIAN_POINT('Ctrl Pts',(-14.4992324850331,36.0811200047354,
-14.3765820052173));
#150363=CARTESIAN_POINT('Ctrl Pts',(-6.00507803595772,35.7974555154003,
-19.515452573347));
#150364=CARTESIAN_POINT('Ctrl Pts',(3.90868046309055,35.5137910260651,-20.0408602135774));
#150365=CARTESIAN_POINT('Ctrl Pts',(12.8984239649587,35.23012653673,-15.8285972830403));
#150366=CARTESIAN_POINT('Ctrl Pts',(18.8389749994973,34.9464620473948,-7.87444694762198));
#150367=CARTESIAN_POINT('Ctrl Pts',(20.3259789448351,34.6627975580598,1.94122943178962));
#150368=CARTESIAN_POINT('Ctrl Pts',(17.0079176999362,34.3791330687245,11.2979928942992));
#150369=CARTESIAN_POINT('Ctrl Pts',(9.66916195122188,34.0954685793894,17.9839153577354));
#150370=CARTESIAN_POINT('Ctrl Pts',(0.0446387187243297,33.8118040900542,
20.4184099158022));
#150371=CARTESIAN_POINT('Ctrl Pts',(-9.59049187580613,33.5281396007191,
18.026023134332));
#150372=CARTESIAN_POINT('Ctrl Pts',(-16.9583161239834,33.244475111384,11.3721923239707));
#150373=CARTESIAN_POINT('Ctrl Pts',(-20.3174026259039,32.9608106220488,
2.03013391545447));
#150374=CARTESIAN_POINT('Ctrl Pts',(-18.8730118246912,32.6771461327137,
-7.79217748683771));
#150375=CARTESIAN_POINT('Ctrl Pts',(-12.9678962068931,32.3934816433785,
-15.7717553590965));
#150376=CARTESIAN_POINT('Ctrl Pts',(-3.9953961133503,32.1098171540434,-20.0242526358475));
#150377=CARTESIAN_POINT('Ctrl Pts',(2.6131573529861,31.9207074944866,-19.7009253634569));
#150378=CARTESIAN_POINT('Ctrl Pts',(5.68601985479465,31.8261526647082,-18.7700623278891));
#150379=CARTESIAN_POINT('Ctrl Pts',(2.35124930762562,55.6493765691575,19.4657990442313));
#150380=CARTESIAN_POINT('Ctrl Pts',(-0.835506991249996,55.5548217393791,
19.8507233170175));
#150381=CARTESIAN_POINT('Ctrl Pts',(-7.39859942014385,55.3657120798223,
19.025705568943));
#150382=CARTESIAN_POINT('Ctrl Pts',(-15.4976584671414,55.0820475904872,
13.2860807705753));
#150383=CARTESIAN_POINT('Ctrl Pts',(-19.931567470506,54.798383101152,4.40727512992858));
#150384=CARTESIAN_POINT('Ctrl Pts',(-19.654377781028,54.5147186118169,-5.51421105245834));
#150385=CARTESIAN_POINT('Ctrl Pts',(-14.7305154059527,54.2310541224818,
-14.13173668801));
#150386=CARTESIAN_POINT('Ctrl Pts',(-6.32453584432243,53.9473896331466,
-19.4087120573774));
#150387=CARTESIAN_POINT('Ctrl Pts',(3.57665991872979,53.6637251438114,-20.0973573976911));
#150388=CARTESIAN_POINT('Ctrl Pts',(12.6322848940153,53.3800606544763,-16.035027226387));
#150389=CARTESIAN_POINT('Ctrl Pts',(18.7016544212876,53.0963961651411,-8.18198288890569));
#150390=CARTESIAN_POINT('Ctrl Pts',(20.3499312714717,52.812731675806,1.60527381176133));
#150391=CARTESIAN_POINT('Ctrl Pts',(17.1874795446057,52.5290671864708,11.0130493154504));
#150392=CARTESIAN_POINT('Ctrl Pts',(9.96189564787046,52.2454026971357,17.8173309606632));
#150393=CARTESIAN_POINT('Ctrl Pts',(0.381315860574426,51.9617382078005,
20.4095877950678));
#150394=CARTESIAN_POINT('Ctrl Pts',(-9.2894079426524,51.6780737184654,18.1770065224941));
#150395=CARTESIAN_POINT('Ctrl Pts',(-16.7641104433357,51.3944092291302,
11.6473717442906));
#150396=CARTESIAN_POINT('Ctrl Pts',(-20.2757685978221,51.1107447397951,
2.36429195032073));
#150397=CARTESIAN_POINT('Ctrl Pts',(-18.9942242871754,50.82708025046,-7.47770760310978));
#150398=CARTESIAN_POINT('Ctrl Pts',(-13.2224354029684,50.5434157611248,
-15.5519731938906));
#150399=CARTESIAN_POINT('Ctrl Pts',(-4.32485580473984,50.2597512717897,
-19.9497441085165));
#150400=CARTESIAN_POINT('Ctrl Pts',(5.59512197058706,49.9760867824545,-19.6313850263099));
#150401=CARTESIAN_POINT('Ctrl Pts',(14.1924099725245,49.6924222931194,-14.6721561824483));
#150402=CARTESIAN_POINT('Ctrl Pts',(19.4346047823551,49.4087578037842,-6.24442189617403));
#150403=CARTESIAN_POINT('Ctrl Pts',(20.0824487918151,49.1250933144491,3.6594970153683));
#150404=CARTESIAN_POINT('Ctrl Pts',(15.982791333736,48.8414288251139,12.6983089051138));
#150405=CARTESIAN_POINT('Ctrl Pts',(8.10479359061236,48.5577643357788,18.7352338850867));
#150406=CARTESIAN_POINT('Ctrl Pts',(-1.68918162428767,48.2740998464436,
20.3431397112644));
#150407=CARTESIAN_POINT('Ctrl Pts',(-11.0838334138411,47.9904353571085,
17.1419166001694));
#150408=CARTESIAN_POINT('Ctrl Pts',(-17.8582611493331,47.7067708677733,
9.88833538038999));
#150409=CARTESIAN_POINT('Ctrl Pts',(-20.4109865476274,47.4231063784382,
0.297146471004289));
#150410=CARTESIAN_POINT('Ctrl Pts',(-18.1385439807228,47.1394418891031,
-9.3642880205726));
#150411=CARTESIAN_POINT('Ctrl Pts',(-11.5781400677432,46.8557773997679,
-16.8119998942556));
#150412=CARTESIAN_POINT('Ctrl Pts',(-2.28065774744712,46.5721129104328,
-20.2853461422722));
#150413=CARTESIAN_POINT('Ctrl Pts',(7.55597326499801,46.2884484210976,-18.9632258830455));
#150414=CARTESIAN_POINT('Ctrl Pts',(15.6063682197591,46.0047839317625,-13.1581890418883));
#150415=CARTESIAN_POINT('Ctrl Pts',(19.967409511406,45.7211194424273,-4.24254938410727));
#150416=CARTESIAN_POINT('Ctrl Pts',(19.6081446827251,45.4374549530922,5.67603118156409));
#150417=CARTESIAN_POINT('Ctrl Pts',(14.6135041283519,45.153790463757,14.2527949877705));
#150418=CARTESIAN_POINT('Ctrl Pts',(6.16422350476539,44.8701259744219,19.4601905554922));
#150419=CARTESIAN_POINT('Ctrl Pts',(-3.74228280049948,44.5864614850867,
20.0671868310897));
#150420=CARTESIAN_POINT('Ctrl Pts',(-12.7641114816037,44.3027969957516,
15.9302895754586));
#150421=CARTESIAN_POINT('Ctrl Pts',(-18.7684974887977,44.0191325064164,
8.02746347769743));
#150422=CARTESIAN_POINT('Ctrl Pts',(-20.3360008089754,43.7354680170813,
-1.77305921224488));
#150423=CARTESIAN_POINT('Ctrl Pts',(-17.0960628320355,43.4518035277461,
-11.1544297709865));
#150424=CARTESIAN_POINT('Ctrl Pts',(-9.81460660138991,43.168139038411,-17.8988872596239));
#150425=CARTESIAN_POINT('Ctrl Pts',(-0.212972203281932,42.8844745490758,
-20.4120383772274));
#150426=CARTESIAN_POINT('Ctrl Pts',(9.43900893580097,42.6008100597407,-18.0997728765485));
#150427=CARTESIAN_POINT('Ctrl Pts',(16.8596033932998,42.3171455704055,-11.5087115392387));
#150428=CARTESIAN_POINT('Ctrl Pts',(20.2945787328941,42.0334810810704,-2.19698473529835));
#150429=CARTESIAN_POINT('Ctrl Pts',(18.9319049759631,41.7498165917352,7.6341104166678));
#150430=CARTESIAN_POINT('Ctrl Pts',(13.093718916024,41.4661521024001,15.6604978471609));
#150431=CARTESIAN_POINT('Ctrl Pts',(4.16017081115633,41.1824876130649,19.9847353421248));
#150432=CARTESIAN_POINT('Ctrl Pts',(-5.75684386358899,40.8988231237298,
19.5845708812588));
#150433=CARTESIAN_POINT('Ctrl Pts',(-14.3129376182929,40.6151586343947,
14.5546035537758));
#150434=CARTESIAN_POINT('Ctrl Pts',(-19.4854453849984,40.3314941450595,
6.08392028392046));
#150435=CARTESIAN_POINT('Ctrl Pts',(-20.0515836045816,40.0478296557244,
-3.8250049439355));
#150436=CARTESIAN_POINT('Ctrl Pts',(-15.8775169039115,39.7641651663892,
-12.8296969893626));
#150437=CARTESIAN_POINT('Ctrl Pts',(-7.94999684841872,39.480500677054,-18.8014419123395));
#150438=CARTESIAN_POINT('Ctrl Pts',(1.85690664725484,39.196836187719,-20.3285160691879));
#150439=CARTESIAN_POINT('Ctrl Pts',(11.2248364340628,38.9131716983838,-17.049918325431));
#150440=CARTESIAN_POINT('Ctrl Pts',(17.9392089783248,38.6295072090486,-9.7407109134512));
#150441=CARTESIAN_POINT('Ctrl Pts',(20.4127430764725,38.3458427197135,-0.128794313881315));
#150442=CARTESIAN_POINT('Ctrl Pts',(18.0606939641738,38.0621782303784,9.51356932997351));
#150443=CARTESIAN_POINT('Ctrl Pts',(11.4390872924781,37.7785137410432,16.9069201744562));
#150444=CARTESIAN_POINT('Ctrl Pts',(2.11327435920404,37.4948492517081,20.3034661917541));
#150445=CARTESIAN_POINT('Ctrl Pts',(-7.712117738077,37.2111847623729,18.9002621072068));
#150446=CARTESIAN_POINT('Ctrl Pts',(-15.7143611560578,36.9275202730378,
13.0290261211706));
#150447=CARTESIAN_POINT('Ctrl Pts',(-20.0017212960097,36.6438557837026,
4.07772147968539));
#150448=CARTESIAN_POINT('Ctrl Pts',(-19.5606640472892,36.3601912943675,
-5.83755862393387));
#150449=CARTESIAN_POINT('Ctrl Pts',(-14.4954554093735,36.0765268050323,
-14.3728368800639));
#150450=CARTESIAN_POINT('Ctrl Pts',(-6.00351370203,35.7928623156972,-19.5103687631306));
#150451=CARTESIAN_POINT('Ctrl Pts',(3.90766224405295,35.509197826362,-20.0356395340032));
#150452=CARTESIAN_POINT('Ctrl Pts',(12.8950639041948,35.2255333370269,-15.8244739049234));
#150453=CARTESIAN_POINT('Ctrl Pts',(18.8340674097279,34.9418688476917,-7.87239564088401));
#150454=CARTESIAN_POINT('Ctrl Pts',(20.3206839976264,34.6582043583567,1.94072373947375));
#150455=CARTESIAN_POINT('Ctrl Pts',(17.0034870942015,34.3745398690214,11.2950497442436));
#150456=CARTESIAN_POINT('Ctrl Pts',(9.6666431430233,34.0908753796863,17.9792305213538));
#150457=CARTESIAN_POINT('Ctrl Pts',(0.04462703908561,33.8072108903511,20.4130908725788));
#150458=CARTESIAN_POINT('Ctrl Pts',(-9.58799343370113,33.523546401016,18.0213273453319));
#150459=CARTESIAN_POINT('Ctrl Pts',(-16.9538986553845,33.2398819116809,
11.3692298036064));
#150460=CARTESIAN_POINT('Ctrl Pts',(-20.3121095021403,32.9562174223457,
2.0296051496491));
#150461=CARTESIAN_POINT('Ctrl Pts',(-18.8680961779298,32.6725529330106,
-7.79014778567214));
#150462=CARTESIAN_POINT('Ctrl Pts',(-12.9645164222377,32.3888884436754,
-15.7676464364197));
#150463=CARTESIAN_POINT('Ctrl Pts',(-3.99435877261951,32.1052239543403,
-20.0190370340698));
#150464=CARTESIAN_POINT('Ctrl Pts',(2.61248231763726,31.9161142947835,-19.6957920450345));
#150465=CARTESIAN_POINT('Ctrl Pts',(5.684538784512,31.8215594650051,-18.7651731818384));
#150466=CARTESIAN_POINT('Ctrl Pts',(2.32499489361428,55.4525251533119,19.2484409165708));
#150467=CARTESIAN_POINT('Ctrl Pts',(-0.825927285719014,55.3579703235335,
19.6290368312674));
#150468=CARTESIAN_POINT('Ctrl Pts',(-7.31612921601654,55.1688606639768,
18.813246372444));
#150469=CARTESIAN_POINT('Ctrl Pts',(-15.3245207063658,54.8851961746416,
13.1377086815575));
#150470=CARTESIAN_POINT('Ctrl Pts',(-19.7090215990246,54.6015316853065,
4.35805929734841));
#150471=CARTESIAN_POINT('Ctrl Pts',(-19.4348742990482,54.3178671959714,
-5.45263306650719));
#150472=CARTESIAN_POINT('Ctrl Pts',(-14.5660246419556,54.0342027066362,
-13.9739234002933));
#150473=CARTESIAN_POINT('Ctrl Pts',(-6.25390357157437,53.750538217301,-19.1919698858997));
#150474=CARTESIAN_POINT('Ctrl Pts',(3.53671614488966,53.4668737279659,-19.8729246705337));
#150475=CARTESIAN_POINT('Ctrl Pts',(12.491217870594,53.1832092386308,-15.8559597752955));
#150476=CARTESIAN_POINT('Ctrl Pts',(18.492807411069,52.8995447492956,-8.0906124455394));
#150477=CARTESIAN_POINT('Ctrl Pts',(20.1226783565312,52.6158802599605,1.58734727266439));
#150478=CARTESIAN_POINT('Ctrl Pts',(16.9955421586899,52.3322157706253,10.8900636139818));
#150479=CARTESIAN_POINT('Ctrl Pts',(9.85064853032163,52.0485512812902,17.6183599930405));
#150480=CARTESIAN_POINT('Ctrl Pts',(0.37705756702019,51.764886791955,20.1816683969376));
#150481=CARTESIAN_POINT('Ctrl Pts',(-9.18567058791066,51.4812223026199,
17.9740189624988));
#150482=CARTESIAN_POINT('Ctrl Pts',(-16.5769010866546,51.1975578132847,
11.5173023870012));
#150483=CARTESIAN_POINT('Ctrl Pts',(-20.0493435889592,50.9138933239496,
2.33788926101594));
#150484=CARTESIAN_POINT('Ctrl Pts',(-18.782110637875,50.6302288346144,-7.39420201515054));
#150485=CARTESIAN_POINT('Ctrl Pts',(-13.0747768813237,50.3465643452793,
-15.3783000934356));
#150486=CARTESIAN_POINT('Ctrl Pts',(-4.27655896815896,50.0628998559441,
-19.7269599080372));
#150487=CARTESIAN_POINT('Ctrl Pts',(5.53263972709995,49.779235366609,-19.4121560280371));
#150488=CARTESIAN_POINT('Ctrl Pts',(14.0339194829231,49.4955708772738,-14.5083082370103));
#150489=CARTESIAN_POINT('Ctrl Pts',(19.2175732824715,49.2119063879387,-6.17468874411822));
#150490=CARTESIAN_POINT('Ctrl Pts',(19.8581826421499,48.9282418986035,3.61863042017902));
#150491=CARTESIAN_POINT('Ctrl Pts',(15.8043071702995,48.6445774092684,12.5565034472994));
#150492=CARTESIAN_POINT('Ctrl Pts',(8.01428516352118,48.3609129199332,18.5260124495264));
#150493=CARTESIAN_POINT('Ctrl Pts',(-1.67031807517956,48.0772484305981,
20.1159623554698));
#150494=CARTESIAN_POINT('Ctrl Pts',(-10.9600572414944,47.7935839412629,
16.9504881706475));
#150495=CARTESIAN_POINT('Ctrl Pts',(-17.6588331060421,47.5099194519278,
9.77790965865729));
#150496=CARTESIAN_POINT('Ctrl Pts',(-20.18305152782,47.2262549625926,0.293828155811846));
#150497=CARTESIAN_POINT('Ctrl Pts',(-17.9359859430751,46.9425904732575,
-9.25971447776634));
#150498=CARTESIAN_POINT('Ctrl Pts',(-11.4488438389931,46.6589259839223,
-16.6242557340227));
#150499=CARTESIAN_POINT('Ctrl Pts',(-2.2551890241383,46.3752614945872,-20.0588141829296));
#150500=CARTESIAN_POINT('Ctrl Pts',(7.47159366326693,46.0915970052521,-18.7514583990392));
#150501=CARTESIAN_POINT('Ctrl Pts',(15.4320876752591,45.8079325159169,-13.0112479779224));
#150502=CARTESIAN_POINT('Ctrl Pts',(19.7444280366068,45.5242680265818,-4.19517168506042));
#150503=CARTESIAN_POINT('Ctrl Pts',(19.3891752156577,45.2406035372466,5.61264540269537));
#150504=CARTESIAN_POINT('Ctrl Pts',(14.4503111663073,44.9569390479115,14.0936301624802));
#150505=CARTESIAN_POINT('Ctrl Pts',(6.09538594988381,44.6732745585763,19.2428733322712));
#150506=CARTESIAN_POINT('Ctrl Pts',(-3.70049171400454,44.3896100692412,
19.8430911159138));
#150507=CARTESIAN_POINT('Ctrl Pts',(-12.6215711885806,44.105945579906,15.7523917133707));
#150508=CARTESIAN_POINT('Ctrl Pts',(-18.5589045895573,43.8222810905709,
7.93781861694916));
#150509=CARTESIAN_POINT('Ctrl Pts',(-20.1089031752381,43.5386166012357,
-1.75325897937906));
#150510=CARTESIAN_POINT('Ctrl Pts',(-16.9051464639723,43.2549521119006,
-11.02986522998));
#150511=CARTESIAN_POINT('Ctrl Pts',(-9.70500422891889,42.9712876225654,
-17.6990055335474));
#150512=CARTESIAN_POINT('Ctrl Pts',(-0.210593884955166,42.6876231332303,
-20.1840916113531));
#150513=CARTESIAN_POINT('Ctrl Pts',(9.33360096427893,42.4039586438951,-17.8976478063316));
#150514=CARTESIAN_POINT('Ctrl Pts',(16.6713276318887,42.12029415456,-11.3801906376871));
#150515=CARTESIAN_POINT('Ctrl Pts',(20.0679436707092,41.8366296652248,-2.17245041119846));
#150516=CARTESIAN_POINT('Ctrl Pts',(18.7204872610169,41.5529651758897,7.54885823618261));
#150517=CARTESIAN_POINT('Ctrl Pts',(12.9474978074302,41.2693006865546,15.4856128224382));
#150518=CARTESIAN_POINT('Ctrl Pts',(4.11371305596487,40.9856361972194,19.7615603850772));
#150519=CARTESIAN_POINT('Ctrl Pts',(-5.69255562759324,40.7019717078843,
19.3658646692227));
#150520=CARTESIAN_POINT('Ctrl Pts',(-14.1531011639442,40.4183072185491,
14.3920683504143));
#150521=CARTESIAN_POINT('Ctrl Pts',(-19.2678461342498,40.134642729214,6.01597949687477));
#150522=CARTESIAN_POINT('Ctrl Pts',(-19.8276621348665,39.8509782398788,
-3.78229007684054));
#150523=CARTESIAN_POINT('Ctrl Pts',(-15.7002083685513,39.5673137505437,
-12.686424285195));
#150524=CARTESIAN_POINT('Ctrl Pts',(-7.8612170785216,39.2836492612085,-18.5914811137912));
#150525=CARTESIAN_POINT('Ctrl Pts',(1.83617006735736,38.9999847718734,-20.1015020195678));
#150526=CARTESIAN_POINT('Ctrl Pts',(11.0994856427547,38.7163202825382,-16.859517265584));
#150527=CARTESIAN_POINT('Ctrl Pts',(17.7388769687032,38.4326557932031,-9.63193375415516));
#150528=CARTESIAN_POINT('Ctrl Pts',(20.1847884409948,38.148991303868,-0.12735603287229));
#150529=CARTESIAN_POINT('Ctrl Pts',(17.8590052988363,37.8653268145328,9.4073287223333));
#150530=CARTESIAN_POINT('Ctrl Pts',(11.3113439036215,37.5816623251977,16.7181160136924));
#150531=CARTESIAN_POINT('Ctrl Pts',(2.08967485184964,37.2979978358625,20.0767318809684));
#150532=CARTESIAN_POINT('Ctrl Pts',(-7.62599442925154,37.0143333465273,
18.6891977566313));
#150533=CARTESIAN_POINT('Ctrl Pts',(-15.5388746240397,36.7306688571922,
12.8835274547979));
#150534=CARTESIAN_POINT('Ctrl Pts',(-19.7783566544479,36.447004367857,4.03218445804355));
#150535=CARTESIAN_POINT('Ctrl Pts',(-19.3422248048934,36.163339878522,-5.77236902336261));
#150536=CARTESIAN_POINT('Ctrl Pts',(-14.3335807382467,35.8796753891867,
-14.2123315163459));
#150537=CARTESIAN_POINT('Ctrl Pts',(-5.93647081941352,35.5960108998517,
-19.2924911824296));
#150538=CARTESIAN_POINT('Ctrl Pts',(3.86402428529894,35.3123464105164,-19.8118961236782));
#150539=CARTESIAN_POINT('Ctrl Pts',(12.7510613000282,35.0286819211814,-15.6477576999141));
#150540=CARTESIAN_POINT('Ctrl Pts',(18.6237421338962,34.7450174318461,-7.78448249497116));
#150541=CARTESIAN_POINT('Ctrl Pts',(20.093757688683,34.4613529425111,1.91905121165081));
#150542=CARTESIAN_POINT('Ctrl Pts',(16.813603991288,34.1776884531758,11.1689147418606));
#150543=CARTESIAN_POINT('Ctrl Pts',(9.55869422022682,33.8940239638408,17.778451819285));
#150544=CARTESIAN_POINT('Ctrl Pts',(0.0441264831404723,33.6103594745056,
20.1851318772931));
#150545=CARTESIAN_POINT('Ctrl Pts',(-9.48091734348675,33.3266949851705,
17.8200792453289));
#150546=CARTESIAN_POINT('Ctrl Pts',(-16.7645785725748,33.0430304958353,
11.2422646451366));
#150547=CARTESIAN_POINT('Ctrl Pts',(-20.0852613408449,32.7593660065002,
2.0069437579902));
#150548=CARTESIAN_POINT('Ctrl Pts',(-18.6574256024406,32.475701517165,-7.70316059286179));
#150549=CARTESIAN_POINT('Ctrl Pts',(-12.8196685084334,32.1920370278299,
-15.5915497502714));
#150550=CARTESIAN_POINT('Ctrl Pts',(-3.94990131272888,31.9083725384947,
-19.7955112435984));
#150551=CARTESIAN_POINT('Ctrl Pts',(2.58355223125832,31.7192628789379,-19.4757926840709));
#150552=CARTESIAN_POINT('Ctrl Pts',(5.62106434382722,31.6247080491596,-18.5556383510944));
#150553=CARTESIAN_POINT('Ctrl Pts',(2.29623240287978,54.9887272875339,19.0103186286308));
#150554=CARTESIAN_POINT('Ctrl Pts',(-0.815983788566323,54.8941724577555,
19.3862392958837));
#150555=CARTESIAN_POINT('Ctrl Pts',(-7.22546411714879,54.7050627981988,
18.5805245364269));
#150556=CARTESIAN_POINT('Ctrl Pts',(-15.1350380983662,54.4213983088636,
12.9752015336346));
#150557=CARTESIAN_POINT('Ctrl Pts',(-19.4651871309031,54.1377338195285,
4.30414963445148));
#150558=CARTESIAN_POINT('Ctrl Pts',(-19.1944890608874,53.8540693301933,
-5.38518456035737));
#150559=CARTESIAN_POINT('Ctrl Pts',(-14.3858367459639,53.5704048408582,
-13.8010697766533));
#150560=CARTESIAN_POINT('Ctrl Pts',(-6.17654920598262,53.286740351523,-18.9545697240664));
#150561=CARTESIAN_POINT('Ctrl Pts',(3.4929702879451,53.0030758621879,-19.6271015565293));
#150562=CARTESIAN_POINT('Ctrl Pts',(12.3367033313028,52.7194113728527,-15.6598253868265));
#150563=CARTESIAN_POINT('Ctrl Pts',(18.26405653133,52.4357468835176,-7.99053357547642));
#150564=CARTESIAN_POINT('Ctrl Pts',(19.8737654420741,52.1520823941824,1.56771218797512));
#150565=CARTESIAN_POINT('Ctrl Pts',(16.7853116203566,51.8684179048472,10.7553561877176));
#150566=CARTESIAN_POINT('Ctrl Pts',(9.7287983418804,51.5847534155121,17.4004251975624));
#150567=CARTESIAN_POINT('Ctrl Pts',(0.372393496635935,51.301088926177,19.9320260995471));
#150568=CARTESIAN_POINT('Ctrl Pts',(-9.07204611197383,51.0174244368418,
17.7516847503357));
#150569=CARTESIAN_POINT('Ctrl Pts',(-16.3718488697615,50.7337599475067,
11.3748361765261));
#150570=CARTESIAN_POINT('Ctrl Pts',(-19.8013381235903,50.4500954581715,
2.30897014357578));
#150571=CARTESIAN_POINT('Ctrl Pts',(-18.5497805262892,50.1664309688364,
-7.30273754707229));
#150572=CARTESIAN_POINT('Ctrl Pts',(-12.9130450944124,49.8827664795012,
-15.1880742871875));
#150573=CARTESIAN_POINT('Ctrl Pts',(-4.22365898036825,49.5991019901661,
-19.4829422448911));
#150574=CARTESIAN_POINT('Ctrl Pts',(5.46420232823439,49.3154375008309,-19.1720324117574));
#150575=CARTESIAN_POINT('Ctrl Pts',(13.8603233358139,49.0317730114958,-14.3288440170322));
#150576=CARTESIAN_POINT('Ctrl Pts',(18.979856607036,48.7481085221606,-6.0983093564561));
#150577=CARTESIAN_POINT('Ctrl Pts',(19.6125417859329,48.4644440328255,3.57386884803818));
#150578=CARTESIAN_POINT('Ctrl Pts',(15.6088117608643,48.1807795434903,12.4011825745913));
#150579=CARTESIAN_POINT('Ctrl Pts',(7.91515041865896,47.8971150541552,18.2968502123193));
#150580=CARTESIAN_POINT('Ctrl Pts',(-1.64965664963515,47.6134505648201,
19.8671328272861));
#150581=CARTESIAN_POINT('Ctrl Pts',(-10.8244840173986,47.3297860754849,
16.7408147829438));
#150582=CARTESIAN_POINT('Ctrl Pts',(-17.440397664954,47.0461215861498,9.65695931067027));
#150583=CARTESIAN_POINT('Ctrl Pts',(-19.9333921230027,46.7624570968146,
0.290193573479362));
#150584=CARTESIAN_POINT('Ctrl Pts',(-17.7141221892633,46.4787926074795,
-9.14517407726722));
#150585=CARTESIAN_POINT('Ctrl Pts',(-11.3072244443864,46.1951281181443,
-16.4186177616698));
#150586=CARTESIAN_POINT('Ctrl Pts',(-2.22729288817802,45.9114636288091,
-19.8106915636451));
#150587=CARTESIAN_POINT('Ctrl Pts',(7.3791718793543,45.6277991394741,-18.519507450646));
#150588=CARTESIAN_POINT('Ctrl Pts',(15.2411965298458,45.3441346501388,-12.8503020267311));
#150589=CARTESIAN_POINT('Ctrl Pts',(19.5001942969629,45.0604701608038,-4.14327843866249));
#150590=CARTESIAN_POINT('Ctrl Pts',(19.149335866412,44.7768056714686,5.54321835353227));
#150591=CARTESIAN_POINT('Ctrl Pts',(14.2715643558846,44.4931411821334,13.919295408728));
#150592=CARTESIAN_POINT('Ctrl Pts',(6.01998751836924,44.2094766927983,19.0048437014954));
#150593=CARTESIAN_POINT('Ctrl Pts',(-3.65471753770749,43.9258122034632,
19.5976369381404));
#150594=CARTESIAN_POINT('Ctrl Pts',(-12.4654454438462,43.642147714128,15.5575384854444));
#150595=CARTESIAN_POINT('Ctrl Pts',(-18.3293354846332,43.3584832247928,
7.8396297445323));
#150596=CARTESIAN_POINT('Ctrl Pts',(-19.860160967385,43.0748187354577,-1.73157159515585));
#150597=CARTESIAN_POINT('Ctrl Pts',(-16.6960339420766,42.7911542461225,
-10.8934284981642));
#150598=CARTESIAN_POINT('Ctrl Pts',(-9.58495570324397,42.5074897567875,
-17.4800731693675));
#150599=CARTESIAN_POINT('Ctrl Pts',(-0.207988890170126,42.2238252674523,
-19.9344193409579));
#150600=CARTESIAN_POINT('Ctrl Pts',(9.21814660603553,41.9401607781171,-17.6762582858823));
#150601=CARTESIAN_POINT('Ctrl Pts',(16.4651073916866,41.656496288782,-11.2394204663684));
#150602=CARTESIAN_POINT('Ctrl Pts',(19.8197081218965,41.3728317994468,-2.14557773161848));
#150603=CARTESIAN_POINT('Ctrl Pts',(18.4889194180165,41.0891673101117,7.4554807084241));
#150604=CARTESIAN_POINT('Ctrl Pts',(12.7873404302362,40.8055028207765,15.2940595840619));
#150605=CARTESIAN_POINT('Ctrl Pts',(4.06282743286065,40.5218383314414,19.5171147224783));
#150606=CARTESIAN_POINT('Ctrl Pts',(-5.62214010851725,40.2381738421062,
19.1263136657279));
#150607=CARTESIAN_POINT('Ctrl Pts',(-13.9780307684675,39.9545093527711,
14.2140419893612));
#150608=CARTESIAN_POINT('Ctrl Pts',(-19.0295075960294,39.670844863436,5.9415633037382));
#150609=CARTESIAN_POINT('Ctrl Pts',(-19.5823988098096,39.3871803741007,
-3.73550407482647));
#150610=CARTESIAN_POINT('Ctrl Pts',(-15.5060006358226,39.1035158847657,
-12.5294963235376));
#150611=CARTESIAN_POINT('Ctrl Pts',(-7.7639757483737,38.8198513954304,-18.3615090452395));
#150612=CARTESIAN_POINT('Ctrl Pts',(1.81345709327477,38.5361869060954,-19.852851362199));
#150613=CARTESIAN_POINT('Ctrl Pts',(10.962187723492,38.2525224167602,-16.6509691656962));
#150614=CARTESIAN_POINT('Ctrl Pts',(17.5194514046147,37.9688579274251,-9.51278909236338));
#150615=CARTESIAN_POINT('Ctrl Pts',(19.935107551027,37.6851934380899,-0.125780669925069));
#150616=CARTESIAN_POINT('Ctrl Pts',(17.6380937766636,37.4015289487548,9.29096236976086));
#150617=CARTESIAN_POINT('Ctrl Pts',(11.1714253496994,37.1178644594196,16.5113170126989));
#150618=CARTESIAN_POINT('Ctrl Pts',(2.06382608535784,36.8341999700845,19.8283876240797));
#150619=CARTESIAN_POINT('Ctrl Pts',(-7.53166274505675,36.5505354807493,
18.4580169572718));
#150620=CARTESIAN_POINT('Ctrl Pts',(-15.3466625514509,36.2668709914142,
12.7241613749335));
#150621=CARTESIAN_POINT('Ctrl Pts',(-19.5337032236605,35.983206502079,3.98230732426164));
#150622=CARTESIAN_POINT('Ctrl Pts',(-19.1029662256092,35.6995420127439,
-5.70096623318445));
#150623=CARTESIAN_POINT('Ctrl Pts',(-14.1562778449197,35.4158775234087,
-14.0365284538077));
#150624=CARTESIAN_POINT('Ctrl Pts',(-5.86303814848935,35.1322130340736,
-19.0538477951946));
#150625=CARTESIAN_POINT('Ctrl Pts',(3.81622728966013,34.8485485447384,-19.5668278119631));
#150626=CARTESIAN_POINT('Ctrl Pts',(12.5933337176237,34.5648840554033,-15.4541987857508));
#150627=CARTESIAN_POINT('Ctrl Pts',(18.3933711571661,34.2812195660681,-7.68819031969704));
#150628=CARTESIAN_POINT('Ctrl Pts',(19.8452025226348,33.9975550767331,1.89531295213031));
#150629=CARTESIAN_POINT('Ctrl Pts',(16.6056244330345,33.7138905873978,11.0307581330315));
#150630=CARTESIAN_POINT('Ctrl Pts',(9.44045430743507,33.4302260980627,17.5585364623509));
#150631=CARTESIAN_POINT('Ctrl Pts',(0.0435830510866937,33.1465616087275,
19.9354472601053));
#150632=CARTESIAN_POINT('Ctrl Pts',(-9.36364550039437,32.8628971193925,
17.5996481914089));
#150633=CARTESIAN_POINT('Ctrl Pts',(-16.5571953167351,32.5792326300572,
11.1032026508149));
#150634=CARTESIAN_POINT('Ctrl Pts',(-19.8368305482356,32.2955681407222,
1.98211423944718));
#150635=CARTESIAN_POINT('Ctrl Pts',(-18.4265999691035,32.0119036513869,
-7.60786617228895));
#150636=CARTESIAN_POINT('Ctrl Pts',(-12.6611685974154,31.7282391620518,
-15.3987026344836));
#150637=CARTESIAN_POINT('Ctrl Pts',(-3.90087927873828,31.4445746727167,
-19.5506103385464));
#150638=CARTESIAN_POINT('Ctrl Pts',(2.55132695173345,31.2554650131599,-19.2349378570825));
#150639=CARTESIAN_POINT('Ctrl Pts',(5.55152620782898,31.1609101833815,-18.3260867174061));
#150640=CARTESIAN_POINT('Ctrl Pts',(2.30651117940881,54.2861781151759,19.095415771535));
#150641=CARTESIAN_POINT('Ctrl Pts',(-0.819544023557087,54.1916232853975,
19.4730080355294));
#150642=CARTESIAN_POINT('Ctrl Pts',(-7.25786099066229,54.0025136258408,
18.6636921445274));
#150643=CARTESIAN_POINT('Ctrl Pts',(-15.2027553932093,53.7188491365056,
13.0332767668349));
#150644=CARTESIAN_POINT('Ctrl Pts',(-19.5523252673849,53.4351846471705,
4.32341528536645));
#150645=CARTESIAN_POINT('Ctrl Pts',(-19.2803959783241,53.1515201578353,
-5.40928860470038));
#150646=CARTESIAN_POINT('Ctrl Pts',(-14.4502302294709,52.8678556685001,
-13.8628424617997));
#150647=CARTESIAN_POINT('Ctrl Pts',(-6.20419344545305,52.584191179165,-19.0394093823357));
#150648=CARTESIAN_POINT('Ctrl Pts',(3.50860379932289,52.3005266898299,-19.7149513312436));
#150649=CARTESIAN_POINT('Ctrl Pts',(12.3919221404827,52.0168622004947,-15.7299179049459));
#150650=CARTESIAN_POINT('Ctrl Pts',(18.3458052169007,51.7331977111596,-8.02629874805898));
#150651=CARTESIAN_POINT('Ctrl Pts',(19.9627194082814,51.4495332218244,1.57472917578388));
#150652=CARTESIAN_POINT('Ctrl Pts',(16.8604416826627,51.1658687324893,10.8034965618895));
#150653=CARTESIAN_POINT('Ctrl Pts',(9.77234392496671,50.8822042431541,17.4783085254085));
#150654=CARTESIAN_POINT('Ctrl Pts',(0.374060295795806,50.598539753819,20.0212407328584));
#150655=CARTESIAN_POINT('Ctrl Pts',(-9.11265207573848,50.3148752644838,
17.8311402970578));
#150656=CARTESIAN_POINT('Ctrl Pts',(-16.4451283519559,50.0312107751487,
11.4257493064833));
#150657=CARTESIAN_POINT('Ctrl Pts',(-19.8899678026295,49.7475462858135,
2.31930496458734));
#150658=CARTESIAN_POINT('Ctrl Pts',(-18.6328083061265,49.4638817964784,
-7.33542419140319));
#150659=CARTESIAN_POINT('Ctrl Pts',(-12.9708431608012,49.1802173071432,
-15.2560552573004));
#150660=CARTESIAN_POINT('Ctrl Pts',(-4.24256384168543,48.8965528178081,
-19.5701468034783));
#150661=CARTESIAN_POINT('Ctrl Pts',(5.48865979200988,48.612888328473,-19.2578453553527));
#150662=CARTESIAN_POINT('Ctrl Pts',(13.9223613669416,48.3292238391378,-14.392979120547));
#150663=CARTESIAN_POINT('Ctrl Pts',(19.0648093825124,48.0455593498027,-6.125605047679));
#150664=CARTESIAN_POINT('Ctrl Pts',(19.700326424804,47.7618948604675,3.58986528489379));
#150665=CARTESIAN_POINT('Ctrl Pts',(15.6786759283413,47.4782303711324,12.4566895734256));
#150666=CARTESIAN_POINT('Ctrl Pts',(7.95057818874294,47.1945658817972,18.3787458893891));
#150667=CARTESIAN_POINT('Ctrl Pts',(-1.65704042042933,46.9109013924621,
19.9560570014168));
#150668=CARTESIAN_POINT('Ctrl Pts',(-10.8729338017748,46.6272369031269,
16.8157457325575));
#150669=CARTESIAN_POINT('Ctrl Pts',(-17.518459908376,46.3435724137918,9.70018331983056));
#150670=CARTESIAN_POINT('Ctrl Pts',(-20.0226128700314,46.0599079244566,
0.291492463665673));
#150671=CARTESIAN_POINT('Ctrl Pts',(-17.7934096083299,45.7762434351215,
-9.18610736437879));
#150672=CARTESIAN_POINT('Ctrl Pts',(-11.3578349478834,45.4925789457863,
-16.4921065754567));
#150673=CARTESIAN_POINT('Ctrl Pts',(-2.23726212643448,45.2089144564512,
-19.89936310984));
#150674=CARTESIAN_POINT('Ctrl Pts',(7.41220063951033,44.9252499671161,-18.6023997290475));
#150675=CARTESIAN_POINT('Ctrl Pts',(15.3094152721255,44.6415854777809,-12.9078192590863));
#150676=CARTESIAN_POINT('Ctrl Pts',(19.5874760747776,44.3579209884458,-4.16182352096272));
#150677=CARTESIAN_POINT('Ctrl Pts',(19.2350472215369,44.0742564991106,5.56802948850576));
#150678=CARTESIAN_POINT('Ctrl Pts',(14.3354430788454,43.7905920097754,13.9815973956057));
#150679=CARTESIAN_POINT('Ctrl Pts',(6.04693264542922,43.5069275204403,19.0899083177805));
#150680=CARTESIAN_POINT('Ctrl Pts',(-3.67107584877064,43.2232630311051,
19.685354863761));
#150681=CARTESIAN_POINT('Ctrl Pts',(-12.5212400796854,42.93959854177,15.6271731566047));
#150682=CARTESIAN_POINT('Ctrl Pts',(-18.411376563963,42.6559340524348,7.87471948831073));
#150683=CARTESIAN_POINT('Ctrl Pts',(-19.9490539358611,42.3722695630997,
-1.73932201266128));
#150684=CARTESIAN_POINT('Ctrl Pts',(-16.770764455154,42.0886050737645,-10.9421868741751));
#150685=CARTESIAN_POINT('Ctrl Pts',(-9.62785742828906,41.8049405844294,
-17.5583129981261));
#150686=CARTESIAN_POINT('Ctrl Pts',(-0.208919836796794,41.5212760950943,
-20.0236446857564));
#150687=CARTESIAN_POINT('Ctrl Pts',(9.25940651410001,41.2376116057591,-17.7553762282377));
#150688=CARTESIAN_POINT('Ctrl Pts',(16.5388042904544,40.953947116424,-11.2897274830562));
#150689=CARTESIAN_POINT('Ctrl Pts',(19.9084200257014,40.6702826270888,-2.15518121740963));
#150690=CARTESIAN_POINT('Ctrl Pts',(18.5716747860965,40.3866181377537,7.48885102262636));
#150691=CARTESIAN_POINT('Ctrl Pts',(12.8445758500108,40.1029536484185,15.3625149384123));
#150692=CARTESIAN_POINT('Ctrl Pts',(4.08101242096352,39.8192891590834,19.6044722351703));
#150693=CARTESIAN_POINT('Ctrl Pts',(-5.64730449284705,39.5356246697482,
19.2119219747716));
#150694=CARTESIAN_POINT('Ctrl Pts',(-14.0405956515267,39.2519601804131,
14.2776632454304));
#150695=CARTESIAN_POINT('Ctrl Pts',(-19.1146826065254,38.968295691078,5.96815740840464));
#150696=CARTESIAN_POINT('Ctrl Pts',(-19.6700485304213,38.6846312017428,
-3.75222398190641));
#150697=CARTESIAN_POINT('Ctrl Pts',(-15.5754046264532,38.4009667124077,
-12.5855776475278));
#150698=CARTESIAN_POINT('Ctrl Pts',(-7.79872686910231,38.1173022230725,
-18.4436941316252));
#150699=CARTESIAN_POINT('Ctrl Pts',(1.82157402568654,37.8336377337374,-19.9417116132913));
#150700=CARTESIAN_POINT('Ctrl Pts',(11.0112538619422,37.5499732444022,-16.7254979713585));
#150701=CARTESIAN_POINT('Ctrl Pts',(17.5978674881561,37.2663087550671,-9.55536780369744));
#150702=CARTESIAN_POINT('Ctrl Pts',(20.0243359762019,36.9826442657319,-0.126343657163793));
#150703=CARTESIAN_POINT('Ctrl Pts',(17.7170408968388,36.6989797763968,9.33254819711234));
#150704=CARTESIAN_POINT('Ctrl Pts',(11.2214280239995,36.4153152870616,16.5852207431317));
#150705=CARTESIAN_POINT('Ctrl Pts',(2.0730636554624,36.1316507977265,19.917138376873));
#150706=CARTESIAN_POINT('Ctrl Pts',(-7.56537404599768,35.8479863083913,
18.5406340076227));
#150707=CARTESIAN_POINT('Ctrl Pts',(-15.4153533533233,35.5643218190562,
12.7811140088841));
#150708=CARTESIAN_POINT('Ctrl Pts',(-19.6211349863809,35.280657329721,4.00013190868774));
#150709=CARTESIAN_POINT('Ctrl Pts',(-19.1884700311734,34.9969928403859,
-5.72648343847778));
#150710=CARTESIAN_POINT('Ctrl Pts',(-14.219640555188,34.7133283510507,-14.0993551699416));
#150711=CARTESIAN_POINT('Ctrl Pts',(-5.88928077243528,34.4296638617156,
-19.1391317496443));
#150712=CARTESIAN_POINT('Ctrl Pts',(3.83330849634148,34.1459993723804,-19.6544078404778));
#150713=CARTESIAN_POINT('Ctrl Pts',(12.6497008000794,33.8623348830454,-15.5233709085905));
#150714=CARTESIAN_POINT('Ctrl Pts',(18.4756988050768,33.5786703937101,-7.72260224026285));
#150715=CARTESIAN_POINT('Ctrl Pts',(19.9340286405109,33.2950059043751,1.90379628903132));
#150716=CARTESIAN_POINT('Ctrl Pts',(16.6799500739787,33.0113414150398,11.0801311444916));
#150717=CARTESIAN_POINT('Ctrl Pts',(9.48270965901884,32.7276769257048,17.6371275766456));
#150718=CARTESIAN_POINT('Ctrl Pts',(0.0437773165171389,32.4440124363696,
20.0246770301167));
#150719=CARTESIAN_POINT('Ctrl Pts',(-9.40555504064084,32.1603479470344,
17.6784235811412));
#150720=CARTESIAN_POINT('Ctrl Pts',(-16.6313076075072,31.8766834576993,
11.1528992674491));
#150721=CARTESIAN_POINT('Ctrl Pts',(-19.9256126938554,31.5930189683641,
1.99098745962569));
#150722=CARTESIAN_POINT('Ctrl Pts',(-18.5090891610392,31.309354479029,-7.64192132385965));
#150723=CARTESIAN_POINT('Ctrl Pts',(-12.71781356794,31.0256899896938,-15.4676207891775));
#150724=CARTESIAN_POINT('Ctrl Pts',(-3.91839426586458,30.7420255003587,
-19.6381296717053));
#150725=CARTESIAN_POINT('Ctrl Pts',(2.56283670588982,30.5529158408019,-19.3210134924979));
#150726=CARTESIAN_POINT('Ctrl Pts',(5.57637687068598,30.4583610110235,-18.4081209878848));
#150727=CARTESIAN_POINT('Ctrl Pts',(2.33374636495171,53.9527937446315,19.3208936257936));
#150728=CARTESIAN_POINT('Ctrl Pts',(-0.829248422667396,53.8582389148531,
19.7029477756138));
#150729=CARTESIAN_POINT('Ctrl Pts',(-7.34354585410623,53.6691292552963,
18.8840738821721));
#150730=CARTESIAN_POINT('Ctrl Pts',(-15.3822785181642,53.3854647659611,
13.1871750649224));
#150731=CARTESIAN_POINT('Ctrl Pts',(-19.7831968630274,53.101800276626,4.37446637135565));
#150732=CARTESIAN_POINT('Ctrl Pts',(-19.5080623893974,52.8181357872909,
-5.47316184725222));
#150733=CARTESIAN_POINT('Ctrl Pts',(-14.6208587530193,52.5344712979557,
-14.0265360699875));
#150734=CARTESIAN_POINT('Ctrl Pts',(-6.27745355195996,52.2508068086206,
-19.2642282553663));
#150735=CARTESIAN_POINT('Ctrl Pts',(3.55003392220998,51.9671423192855,-19.9477470874941));
#150736=CARTESIAN_POINT('Ctrl Pts',(12.5382468409166,51.6834778299502,-15.9156580482648));
#150737=CARTESIAN_POINT('Ctrl Pts',(18.5624340365284,51.3998133406152,-8.12107393801096));
#150738=CARTESIAN_POINT('Ctrl Pts',(20.1984407894748,51.11614885128,1.59332370701814));
#150739=CARTESIAN_POINT('Ctrl Pts',(17.0595311629746,50.8324843619448,10.9310651261251));
#150740=CARTESIAN_POINT('Ctrl Pts',(9.88773654793256,50.5488198726097,17.6846938123581));
#150741=CARTESIAN_POINT('Ctrl Pts',(0.378477234066722,50.2651553832745,
20.2576531693827));
#150742=CARTESIAN_POINT('Ctrl Pts',(-9.220255013537,49.9814908939394,18.0416918499919));
#150743=CARTESIAN_POINT('Ctrl Pts',(-16.6393137622057,49.6978264046042,
11.5606654822436));
#150744=CARTESIAN_POINT('Ctrl Pts',(-20.1248301583836,49.4141619152691,
2.34669150600064));
#150745=CARTESIAN_POINT('Ctrl Pts',(-18.8528260196953,49.1304974259339,
-7.42204147604143));
#150746=CARTESIAN_POINT('Ctrl Pts',(-13.1240039304488,48.8468329365988,
-15.4361999968561));
#150747=CARTESIAN_POINT('Ctrl Pts',(-4.29266038004229,48.5631684472636,
-19.8012326864051));
#150748=CARTESIAN_POINT('Ctrl Pts',(5.55347033258617,48.2795039579286,-19.4852435574115));
#150749=CARTESIAN_POINT('Ctrl Pts',(14.0867577407393,47.9958394685933,-14.5629325869872));
#150750=CARTESIAN_POINT('Ctrl Pts',(19.2899282001191,47.7121749792582,-6.19793668959756));
#150751=CARTESIAN_POINT('Ctrl Pts',(19.9329494792741,47.4285104899231,3.63225470574316));
#150752=CARTESIAN_POINT('Ctrl Pts',(15.8638110071084,47.1448460005879,12.6037791756293));
#150753=CARTESIAN_POINT('Ctrl Pts',(8.04445926173514,46.8611815112528,18.5957636135555));
#150754=CARTESIAN_POINT('Ctrl Pts',(-1.67660688829753,46.5775170219176,
20.1916997433017));
#150755=CARTESIAN_POINT('Ctrl Pts',(-11.0013222871953,46.2938525325825,
17.0143074239265));
#150756=CARTESIAN_POINT('Ctrl Pts',(-17.7253193058069,46.0101880432473,
9.81472387231086));
#150757=CARTESIAN_POINT('Ctrl Pts',(-20.2590415090184,45.7265235539122,
0.29493443035139));
#150758=CARTESIAN_POINT('Ctrl Pts',(-18.003515634149,45.442859064577,-9.29457766622435));
#150759=CARTESIAN_POINT('Ctrl Pts',(-11.4919491854206,45.1591945752419,
-16.686846709373));
#150760=CARTESIAN_POINT('Ctrl Pts',(-2.26367989933175,44.8755300859068,
-20.1343364056486));
#150761=CARTESIAN_POINT('Ctrl Pts',(7.4997245066736,44.5918655965717,-18.8220583759174));
#150762=CARTESIAN_POINT('Ctrl Pts',(15.4901900910749,44.3082011072365,-13.0602358372585));
#150763=CARTESIAN_POINT('Ctrl Pts',(19.818766583145,44.0245366179013,-4.21096667111763));
#150764=CARTESIAN_POINT('Ctrl Pts',(19.4621762213813,43.7408721285662,5.63377723293615));
#150765=CARTESIAN_POINT('Ctrl Pts',(14.5047171550316,43.457207639231,14.1466932332251));
#150766=CARTESIAN_POINT('Ctrl Pts',(6.1183353172326,43.1735431498958,19.3153235056613));
#150767=CARTESIAN_POINT('Ctrl Pts',(-3.71442421055426,42.8898786605607,
19.9178011328182));
#150768=CARTESIAN_POINT('Ctrl Pts',(-12.6690918995096,42.6062141712256,
15.8117000864621));
#150769=CARTESIAN_POINT('Ctrl Pts',(-18.6287795937849,42.3225496818904,
7.96770481560604));
#150770=CARTESIAN_POINT('Ctrl Pts',(-20.1846139849791,42.0388851925553,
-1.75986006825288));
#150771=CARTESIAN_POINT('Ctrl Pts',(-16.968795003946,41.7552207032201,-11.0713931054995));
#150772=CARTESIAN_POINT('Ctrl Pts',(-9.74154395076786,41.4715562138849,
-17.7656429840776));
#150773=CARTESIAN_POINT('Ctrl Pts',(-0.211386779197954,41.1878917245499,
-20.2600855085073));
#150774=CARTESIAN_POINT('Ctrl Pts',(9.36874233825877,40.9042272352147,-17.9650331528156));
#150775=CARTESIAN_POINT('Ctrl Pts',(16.7340958347822,40.6205627458796,-11.4230375021171));
#150776=CARTESIAN_POINT('Ctrl Pts',(20.143500266308,40.3368982565444,-2.18062977226658));
#150777=CARTESIAN_POINT('Ctrl Pts',(18.7909706303448,40.0532337672093,7.57727998373896));
#150778=CARTESIAN_POINT('Ctrl Pts',(12.9962456448721,39.7695692778741,15.5439167625341));
#150779=CARTESIAN_POINT('Ctrl Pts',(4.12920134708626,39.4859047885389,19.83596343558));
#150780=CARTESIAN_POINT('Ctrl Pts',(-5.71398832296735,39.2022402992038,
19.4387779098239));
#150781=CARTESIAN_POINT('Ctrl Pts',(-14.2063881453439,38.9185758098687,
14.4462550526508));
#150782=CARTESIAN_POINT('Ctrl Pts',(-19.3403903312198,38.6349113205335,
6.03862989581119));
#150783=CARTESIAN_POINT('Ctrl Pts',(-19.9023140610512,38.3512468311984,
-3.79653054743685));
#150784=CARTESIAN_POINT('Ctrl Pts',(-15.7593202693022,38.0675823418632,
-12.7341891705786));
#150785=CARTESIAN_POINT('Ctrl Pts',(-7.89081486937766,37.7839178525281,
-18.6614787699108));
#150786=CARTESIAN_POINT('Ctrl Pts',(1.84308331972788,37.5002533631929,-20.1771849636682));
#150787=CARTESIAN_POINT('Ctrl Pts',(11.1412756418686,37.2165888738578,-16.9229940098332));
#150788=CARTESIAN_POINT('Ctrl Pts',(17.8056645367364,36.9329243845226,-9.66819836280189));
#150789=CARTESIAN_POINT('Ctrl Pts',(20.2607849617705,36.6492598951875,-0.127835533328253));
#150790=CARTESIAN_POINT('Ctrl Pts',(17.9262451547023,36.3655954058523,9.44274768420295));
#150791=CARTESIAN_POINT('Ctrl Pts',(11.3539315575162,36.0819309165172,16.7810603767059));
#150792=CARTESIAN_POINT('Ctrl Pts',(2.09754255944752,35.7982664271821,20.1523215644716));
#150793=CARTESIAN_POINT('Ctrl Pts',(-7.65470659712393,35.5146019378468,
18.7595633198508));
#150794=CARTESIAN_POINT('Ctrl Pts',(-15.5973790978621,35.2309374485118,
12.9320344411444));
#150795=CARTESIAN_POINT('Ctrl Pts',(-19.8528229416665,34.9472729591765,
4.04736579120533));
#150796=CARTESIAN_POINT('Ctrl Pts',(-19.4150490442561,34.6636084698415,
-5.79410222012417));
#150797=CARTESIAN_POINT('Ctrl Pts',(-14.3875472248033,34.3799439805062,
-14.265841500715));
#150798=CARTESIAN_POINT('Ctrl Pts',(-5.958821880042,34.0962794911712,-19.3651281722237));
#150799=CARTESIAN_POINT('Ctrl Pts',(3.87857251823525,33.812615001836,-19.8864886837395));
#150800=CARTESIAN_POINT('Ctrl Pts',(12.7990694868943,33.5289505125009,-15.7066721347278));
#150801=CARTESIAN_POINT('Ctrl Pts',(18.6938613723386,33.2452860231657,-7.81379135144242));
#150802=CARTESIAN_POINT('Ctrl Pts',(20.1694112394676,32.9616215338306,1.92627646367344));
#150803=CARTESIAN_POINT('Ctrl Pts',(16.8769083394267,32.6779570444954,11.2109662460333));
#150804=CARTESIAN_POINT('Ctrl Pts',(9.59468214488203,32.3942925551603,17.8453881855154));
#150805=CARTESIAN_POINT('Ctrl Pts',(0.0442944815207541,32.1106280658251,
20.2611300947005));
#150806=CARTESIAN_POINT('Ctrl Pts',(-9.51661707419267,31.82696357649,17.8871717394074));
#150807=CARTESIAN_POINT('Ctrl Pts',(-16.827690491154,31.5432990871548,11.2845938133513));
#150808=CARTESIAN_POINT('Ctrl Pts',(-20.160897833935,31.2596345978197,2.0144967918736));
#150809=CARTESIAN_POINT('Ctrl Pts',(-18.7276422245378,30.9759701084845,
-7.7321569348489));
#150810=CARTESIAN_POINT('Ctrl Pts',(-12.8679941277788,30.6923056191494,
-15.6502653565598));
#150811=CARTESIAN_POINT('Ctrl Pts',(-3.96464679805612,30.4086411298142,
-19.8700147927816));
#150812=CARTESIAN_POINT('Ctrl Pts',(2.5930722951385,30.2195314702575,-19.5491631551646));
#150813=CARTESIAN_POINT('Ctrl Pts',(5.64222249072293,30.1249766404791,-18.6254832946783));
#150814=CARTESIAN_POINT('Ctrl Pts',(2.35124930762599,53.8215594674016,19.4657990442344));
#150815=CARTESIAN_POINT('Ctrl Pts',(-0.835506991250132,53.7270046376232,
19.8507233170207));
#150816=CARTESIAN_POINT('Ctrl Pts',(-7.39859942014504,53.5378949780665,
19.0257055689461));
#150817=CARTESIAN_POINT('Ctrl Pts',(-15.4976584671439,53.2542304887313,
13.2860807705774));
#150818=CARTESIAN_POINT('Ctrl Pts',(-19.9315674705091,52.9705659993962,
4.40727512992929));
#150819=CARTESIAN_POINT('Ctrl Pts',(-19.6543777810312,52.686901510061,-5.51421105245925));
#150820=CARTESIAN_POINT('Ctrl Pts',(-14.7305154059551,52.4032370207259,
-14.1317366880123));
#150821=CARTESIAN_POINT('Ctrl Pts',(-6.32453584432345,52.1195725313907,
-19.4087120573804));
#150822=CARTESIAN_POINT('Ctrl Pts',(3.57665991873037,51.8359080420556,-20.0973573976942));
#150823=CARTESIAN_POINT('Ctrl Pts',(12.6322848940173,51.5522435527204,-16.0350272263897));
#150824=CARTESIAN_POINT('Ctrl Pts',(18.7016544212907,51.2685790633853,-8.18198288890697));
#150825=CARTESIAN_POINT('Ctrl Pts',(20.349931271475,50.9849145740501,1.60527381176158));
#150826=CARTESIAN_POINT('Ctrl Pts',(17.1874795446085,50.701250084715,11.0130493154522));
#150827=CARTESIAN_POINT('Ctrl Pts',(9.96189564787207,50.4175855953798,17.817330960666));
#150828=CARTESIAN_POINT('Ctrl Pts',(0.381315860574492,50.1339211060447,
20.4095877950711));
#150829=CARTESIAN_POINT('Ctrl Pts',(-9.2894079426539,49.8502566167095,18.177006522497));
#150830=CARTESIAN_POINT('Ctrl Pts',(-16.7641104433384,49.5665921273744,
11.6473717442925));
#150831=CARTESIAN_POINT('Ctrl Pts',(-20.2757685978253,49.2829276380392,
2.3642919503211));
#150832=CARTESIAN_POINT('Ctrl Pts',(-18.9942242871785,48.9992631487041,
-7.47770760311098));
#150833=CARTESIAN_POINT('Ctrl Pts',(-13.2224354029705,48.715598659369,-15.551973193893));
#150834=CARTESIAN_POINT('Ctrl Pts',(-4.32485580474053,48.4319341700338,
-19.9497441085197));
#150835=CARTESIAN_POINT('Ctrl Pts',(5.59512197058797,48.1482696806987,-19.6313850263131));
#150836=CARTESIAN_POINT('Ctrl Pts',(14.1924099725268,47.8646051913635,-14.6721561824506));
#150837=CARTESIAN_POINT('Ctrl Pts',(19.4346047823582,47.5809407020284,-6.24442189617503));
#150838=CARTESIAN_POINT('Ctrl Pts',(20.0824487918183,47.2972762126932,3.65949701536888));
#150839=CARTESIAN_POINT('Ctrl Pts',(15.9827913337385,47.0136117233581,12.6983089051158));
#150840=CARTESIAN_POINT('Ctrl Pts',(8.10479359061364,46.7299472340229,18.7352338850897));
#150841=CARTESIAN_POINT('Ctrl Pts',(-1.68918162428795,46.4462827446878,
20.3431397112677));
#150842=CARTESIAN_POINT('Ctrl Pts',(-11.0838334138429,46.1626182553526,
17.1419166001721));
#150843=CARTESIAN_POINT('Ctrl Pts',(-17.858261149336,45.8789537660175,9.8883353803916));
#150844=CARTESIAN_POINT('Ctrl Pts',(-20.4109865476307,45.5952892766824,
0.297146471004314));
#150845=CARTESIAN_POINT('Ctrl Pts',(-18.1385439807257,45.3116247873472,
-9.3642880205741));
#150846=CARTESIAN_POINT('Ctrl Pts',(-11.578140067745,45.027960298012,-16.8119998942583));
#150847=CARTESIAN_POINT('Ctrl Pts',(-2.28065774744747,44.7442958086769,
-20.2853461422755));
#150848=CARTESIAN_POINT('Ctrl Pts',(7.55597326499919,44.4606313193418,-18.9632258830484));
#150849=CARTESIAN_POINT('Ctrl Pts',(15.6063682197616,44.1769668300066,-13.1581890418903));
#150850=CARTESIAN_POINT('Ctrl Pts',(19.9674095114092,43.8933023406715,-4.24254938410794));
#150851=CARTESIAN_POINT('Ctrl Pts',(19.6081446827283,43.6096378513363,5.67603118156499));
#150852=CARTESIAN_POINT('Ctrl Pts',(14.6135041283542,43.3259733620011,14.2527949877728));
#150853=CARTESIAN_POINT('Ctrl Pts',(6.16422350476639,43.042308872666,19.4601905554954));
#150854=CARTESIAN_POINT('Ctrl Pts',(-3.74228280050009,42.7586443833308,
20.0671868310929));
#150855=CARTESIAN_POINT('Ctrl Pts',(-12.7641114816057,42.4749798939957,
15.9302895754612));
#150856=CARTESIAN_POINT('Ctrl Pts',(-18.7684974888008,42.1913154046606,
8.02746347769871));
#150857=CARTESIAN_POINT('Ctrl Pts',(-20.3360008089787,41.9076509153254,
-1.77305921224517));
#150858=CARTESIAN_POINT('Ctrl Pts',(-17.0960628320381,41.6239864259903,
-11.1544297709883));
#150859=CARTESIAN_POINT('Ctrl Pts',(-9.81460660139152,41.3403219366551,
-17.8988872596267));
#150860=CARTESIAN_POINT('Ctrl Pts',(-0.212972203281963,41.05665744732,-20.4120383772306));
#150861=CARTESIAN_POINT('Ctrl Pts',(9.4390089358025,40.7729929579848,-18.0997728765514));
#150862=CARTESIAN_POINT('Ctrl Pts',(16.8596033933025,40.4893284686497,-11.5087115392406));
#150863=CARTESIAN_POINT('Ctrl Pts',(20.2945787328974,40.2056639793145,-2.1969847352987));
#150864=CARTESIAN_POINT('Ctrl Pts',(18.9319049759662,39.9219994899794,7.63411041666903));
#150865=CARTESIAN_POINT('Ctrl Pts',(13.093718916026,39.6383350006442,15.6604978471634));
#150866=CARTESIAN_POINT('Ctrl Pts',(4.16017081115702,39.3546705113091,19.9847353421279));
#150867=CARTESIAN_POINT('Ctrl Pts',(-5.75684386358992,39.0710060219739,
19.5845708812619));
#150868=CARTESIAN_POINT('Ctrl Pts',(-14.3129376182953,38.7873415326388,
14.5546035537782));
#150869=CARTESIAN_POINT('Ctrl Pts',(-19.4854453850015,38.5036770433037,
6.08392028392143));
#150870=CARTESIAN_POINT('Ctrl Pts',(-20.0515836045849,38.2200125539685,
-3.82500494393612));
#150871=CARTESIAN_POINT('Ctrl Pts',(-15.8775169039141,37.9363480646334,
-12.8296969893646));
#150872=CARTESIAN_POINT('Ctrl Pts',(-7.94999684842001,37.6526835752982,
-18.8014419123425));
#150873=CARTESIAN_POINT('Ctrl Pts',(1.85690664725514,37.3690190859631,-20.3285160691912));
#150874=CARTESIAN_POINT('Ctrl Pts',(11.2248364340646,37.0853545966279,-17.0499183254338));
#150875=CARTESIAN_POINT('Ctrl Pts',(17.9392089783277,36.8016901072928,-9.74071091345282));
#150876=CARTESIAN_POINT('Ctrl Pts',(20.4127430764758,36.5180256179576,-0.128794313881315));
#150877=CARTESIAN_POINT('Ctrl Pts',(18.0606939641767,36.2343611286225,9.51356932997501));
#150878=CARTESIAN_POINT('Ctrl Pts',(11.43908729248,35.9506966392873,16.9069201744589));
#150879=CARTESIAN_POINT('Ctrl Pts',(2.11327435920437,35.6670321499522,20.3034661917574));
#150880=CARTESIAN_POINT('Ctrl Pts',(-7.71211773807824,35.383367660617,18.9002621072099));
#150881=CARTESIAN_POINT('Ctrl Pts',(-15.7143611560603,35.0997031712819,
13.0290261211728));
#150882=CARTESIAN_POINT('Ctrl Pts',(-20.0017212960129,34.8160386819467,
4.07772147968603));
#150883=CARTESIAN_POINT('Ctrl Pts',(-19.5606640472924,34.5323741926116,
-5.83755862393481));
#150884=CARTESIAN_POINT('Ctrl Pts',(-14.4954554093758,34.2487097032764,
-14.3728368800661));
#150885=CARTESIAN_POINT('Ctrl Pts',(-6.00351370203096,33.9650452139413,
-19.5103687631338));
#150886=CARTESIAN_POINT('Ctrl Pts',(3.90766224405355,33.6813807246061,-20.0356395340063));
#150887=CARTESIAN_POINT('Ctrl Pts',(12.8950639041969,33.397716235271,-15.8244739049259));
#150888=CARTESIAN_POINT('Ctrl Pts',(18.8340674097308,33.1140517459358,-7.87239564088531));
#150889=CARTESIAN_POINT('Ctrl Pts',(20.3206839976297,32.8303872566008,1.94072373947406));
#150890=CARTESIAN_POINT('Ctrl Pts',(17.0034870942043,32.5467227672655,11.2950497442454));
#150891=CARTESIAN_POINT('Ctrl Pts',(9.66664314302491,32.2630582779305,17.9792305213566));
#150892=CARTESIAN_POINT('Ctrl Pts',(0.0446270390856308,31.9793937885952,
20.4130908725821));
#150893=CARTESIAN_POINT('Ctrl Pts',(-9.58799343370268,31.6957292992602,
18.0213273453348));
#150894=CARTESIAN_POINT('Ctrl Pts',(-16.9538986553872,31.4120648099249,
11.3692298036081));
#150895=CARTESIAN_POINT('Ctrl Pts',(-20.3121095021436,31.1284003205899,
2.02960514964943));
#150896=CARTESIAN_POINT('Ctrl Pts',(-18.8680961779327,30.8447358312547,
-7.79014778567339));
#150897=CARTESIAN_POINT('Ctrl Pts',(-12.9645164222397,30.5610713419195,
-15.7676464364222));
#150898=CARTESIAN_POINT('Ctrl Pts',(-3.99435877262015,30.2774068525844,
-20.0190370340731));
#150899=CARTESIAN_POINT('Ctrl Pts',(2.61248231763768,30.0882971930276,-19.6957920450376));
#150900=CARTESIAN_POINT('Ctrl Pts',(5.68453878451291,29.9937423632492,-18.7651731818414));
#150901=CARTESIAN_POINT('Ctrl Pts',(2.35186803664952,53.8169203357015,19.4709214507763));
#150902=CARTESIAN_POINT('Ctrl Pts',(-0.835728231649532,53.7223655059232,
19.8559471824094));
#150903=CARTESIAN_POINT('Ctrl Pts',(-7.40054556370451,53.5332558463665,
19.0307122490736));
#150904=CARTESIAN_POINT('Ctrl Pts',(-15.5017371483404,53.2495913570312,
13.2895770872723));
#150905=CARTESIAN_POINT('Ctrl Pts',(-19.9368123714836,52.9659268676962,
4.40843491954487));
#150906=CARTESIAN_POINT('Ctrl Pts',(-19.6595500301255,52.682262378361,-5.51566214186331));
#150907=CARTESIAN_POINT('Ctrl Pts',(-14.7343917686363,52.3985978890259,
-14.1354555298595));
#150908=CARTESIAN_POINT('Ctrl Pts',(-6.3262002033585,52.1149333996907,-19.4138195597816));
#150909=CARTESIAN_POINT('Ctrl Pts',(3.57760114770736,51.8312689103556,-20.1026461221598));
#150910=CARTESIAN_POINT('Ctrl Pts',(12.6356091391944,51.5476044210204,-16.0392469268364));
#150911=CARTESIAN_POINT('Ctrl Pts',(18.706575861892,51.2639399316853,-8.18413602032115));
#150912=CARTESIAN_POINT('Ctrl Pts',(20.3552864600137,50.98027544235,1.60569624796426));
#150913=CARTESIAN_POINT('Ctrl Pts',(17.1920025198992,50.6966109530149,11.0159474565449));
#150914=CARTESIAN_POINT('Ctrl Pts',(9.96451717205493,50.4129464636797,17.8220196838587));
#150915=CARTESIAN_POINT('Ctrl Pts',(0.381416206021541,50.1292819743447,
20.4149586840892));
#150916=CARTESIAN_POINT('Ctrl Pts',(-9.29185249869818,49.8456174850094,
18.18178989617));
#150917=CARTESIAN_POINT('Ctrl Pts',(-16.7685220060165,49.5619529956743,
11.6504368106559));
#150918=CARTESIAN_POINT('Ctrl Pts',(-20.2811042716596,49.2782885063392,
2.36491412602784));
#150919=CARTESIAN_POINT('Ctrl Pts',(-18.999222715934,48.9946240170041,-7.47967540070289));
#150920=CARTESIAN_POINT('Ctrl Pts',(-13.2259149555241,48.7109595276689,
-15.5560657764083));
#150921=CARTESIAN_POINT('Ctrl Pts',(-4.32599391300361,48.4272950383338,
-19.9549939872915));
#150922=CARTESIAN_POINT('Ctrl Pts',(5.59659435599133,48.1436305489987,-19.6365511272388));
#150923=CARTESIAN_POINT('Ctrl Pts',(14.1961447789205,47.8599660596635,-14.6760172365503));
#150924=CARTESIAN_POINT('Ctrl Pts',(19.4397190995403,47.5763015703284,-6.24606514822754));
#150925=CARTESIAN_POINT('Ctrl Pts',(20.0877335925167,47.2926370809931,3.66046003101415));
#150926=CARTESIAN_POINT('Ctrl Pts',(15.9869972882849,47.0089725916581,12.7016505310532));
#150927=CARTESIAN_POINT('Ctrl Pts',(8.1069264091395,46.7253081023228,18.7401641591884));
#150928=CARTESIAN_POINT('Ctrl Pts',(-1.68962614120521,46.4416436129877,
20.3484931141353));
#150929=CARTESIAN_POINT('Ctrl Pts',(-11.0867501821699,46.1579791236525,
17.1464275845524));
#150930=CARTESIAN_POINT('Ctrl Pts',(-17.8629606435048,45.8743146343175,
9.89093754720224));
#150931=CARTESIAN_POINT('Ctrl Pts',(-20.4163578047457,45.5906501449824,
0.297224666641401));
#150932=CARTESIAN_POINT('Ctrl Pts',(-18.1433172327772,45.3069856556472,
-9.36675228160036));
#150933=CARTESIAN_POINT('Ctrl Pts',(-11.5811869154352,45.023321166312,-16.8164240593439));
#150934=CARTESIAN_POINT('Ctrl Pts',(-2.28125791437836,44.7396566769769,
-20.2906843364653));
#150935=CARTESIAN_POINT('Ctrl Pts',(7.557961658606,44.4559921876418,-18.9682161544255));
#150936=CARTESIAN_POINT('Ctrl Pts',(15.6104751166106,44.1723276983066,-13.1616516876741));
#150937=CARTESIAN_POINT('Ctrl Pts',(19.9726640389233,43.8886632089715,-4.24366583301215));
#150938=CARTESIAN_POINT('Ctrl Pts',(19.6133046678369,43.6049987196362,5.67752485864902));
#150939=CARTESIAN_POINT('Ctrl Pts',(14.6173497478612,43.321334230301,14.256545684796));
#150940=CARTESIAN_POINT('Ctrl Pts',(6.16584565219571,43.037669740966,19.465311605707));
#150941=CARTESIAN_POINT('Ctrl Pts',(-3.74326760165467,42.7540052516307,
20.0724676155269));
#150942=CARTESIAN_POINT('Ctrl Pts',(-12.7674704238328,42.4703407622956,
15.9344817138973));
#150943=CARTESIAN_POINT('Ctrl Pts',(-18.7734365163896,42.1866762729606,
8.0295759464037));
#150944=CARTESIAN_POINT('Ctrl Pts',(-20.3413523332071,41.9030117836254,
-1.7735258019853));
#150945=CARTESIAN_POINT('Ctrl Pts',(-17.1005617497612,41.6193472942903,
-11.1573651171133));
#150946=CARTESIAN_POINT('Ctrl Pts',(-9.81718936609107,41.3356828049551,
-17.9035974447674));
#150947=CARTESIAN_POINT('Ctrl Pts',(-0.213028248023332,41.05201831562,-20.41740991114));
#150948=CARTESIAN_POINT('Ctrl Pts',(9.44149286002567,40.7683538262848,-18.1045359257855));
#150949=CARTESIAN_POINT('Ctrl Pts',(16.8640400854962,40.4846893369497,-11.5117401164529));
#150950=CARTESIAN_POINT('Ctrl Pts',(20.2999193566913,40.2010248476145,-2.19756288324188));
#150951=CARTESIAN_POINT('Ctrl Pts',(18.9368870050839,39.9173603582794,7.63611937247311));
#150952=CARTESIAN_POINT('Ctrl Pts',(13.0971645961613,39.6336958689442,15.6646189885051));
#150953=CARTESIAN_POINT('Ctrl Pts',(4.16126558171192,39.350031379609,19.9899944290244));
#150954=CARTESIAN_POINT('Ctrl Pts',(-5.75835880695092,39.0663668902739,
19.5897246628022));
#150955=CARTESIAN_POINT('Ctrl Pts',(-14.3167041421641,38.7827024009388,
14.558433673293));
#150956=CARTESIAN_POINT('Ctrl Pts',(-19.4905730811527,38.4990379116037,
6.08552129914113));
#150957=CARTESIAN_POINT('Ctrl Pts',(-20.0568602829488,38.2153734222685,
-3.82601151385237));
#150958=CARTESIAN_POINT('Ctrl Pts',(-15.8816951549476,37.9317089329334,
-12.8330731907587));
#150959=CARTESIAN_POINT('Ctrl Pts',(-7.95208893137916,37.6480444435982,
-18.8063896094275));
#150960=CARTESIAN_POINT('Ctrl Pts',(1.85739530188323,37.3643799542631,-20.3338656237715));
#150961=CARTESIAN_POINT('Ctrl Pts',(11.2277903080687,37.0807154649279,-17.0544050999903));
#150962=CARTESIAN_POINT('Ctrl Pts',(17.9439297743379,36.7970509755928,-9.74327423211832));
#150963=CARTESIAN_POINT('Ctrl Pts',(20.4181147958306,36.5133864862576,-0.128828206773863));
#150964=CARTESIAN_POINT('Ctrl Pts',(18.0654467295916,36.2297219969225,9.51607287515306));
#150965=CARTESIAN_POINT('Ctrl Pts',(11.4420975477109,35.9460575075872,16.9113693183094));
#150966=CARTESIAN_POINT('Ctrl Pts',(2.11383047832578,35.6623930182522,20.308809154332));
#150967=CARTESIAN_POINT('Ctrl Pts',(-7.71414722191097,35.378728528917,18.905235809343));
#150968=CARTESIAN_POINT('Ctrl Pts',(-15.7184964718176,35.0950640395819,
13.0324547770618));
#150969=CARTESIAN_POINT('Ctrl Pts',(-20.006984852839,34.8113995502467,4.07879455327383));
#150970=CARTESIAN_POINT('Ctrl Pts',(-19.5658115376498,34.5277350609116,
-5.83909480780952));
#150971=CARTESIAN_POINT('Ctrl Pts',(-14.4992699637004,34.2440705715764,
-14.3766191667262));
#150972=CARTESIAN_POINT('Ctrl Pts',(-6.00509355793826,33.9604060822413,
-19.5155030180225));
#150973=CARTESIAN_POINT('Ctrl Pts',(3.90869056586123,33.6767415929061,-20.0409120165633));
#150974=CARTESIAN_POINT('Ctrl Pts',(12.8984573068486,33.393077103571,-15.8286381975024));
#150975=CARTESIAN_POINT('Ctrl Pts',(18.8390236931527,33.1094126142358,-7.87446730251712));
#150976=CARTESIAN_POINT('Ctrl Pts',(20.3260314896307,32.8257481249007,1.94123445067361));
#150977=CARTESIAN_POINT('Ctrl Pts',(17.0079616531857,32.5420836355655,11.2980220959072));
#150978=CARTESIAN_POINT('Ctrl Pts',(9.66918696430926,32.2584191462305,17.9839618479286));
#150979=CARTESIAN_POINT('Ctrl Pts',(0.0446387949955499,31.9747546568951,
20.4184626860802));
#150980=CARTESIAN_POINT('Ctrl Pts',(-9.59051658801136,31.6910901675601,
18.0260697460044));
#150981=CARTESIAN_POINT('Ctrl Pts',(-16.9583601139928,31.4074256782248,
11.3722216858637));
#150982=CARTESIAN_POINT('Ctrl Pts',(-20.3174548346148,31.1237611888899,
2.03013923009681));
#150983=CARTESIAN_POINT('Ctrl Pts',(-18.8730612251852,30.8400966995547,
-7.79219776225003));
#150984=CARTESIAN_POINT('Ctrl Pts',(-12.9679284853489,30.5564322102195,
-15.7717958575954));
#150985=CARTESIAN_POINT('Ctrl Pts',(-3.99540909092099,30.2727677208844,
-20.0243049703027));
#150986=CARTESIAN_POINT('Ctrl Pts',(2.61316846193303,30.0836580613276,-19.7009753762946));
#150987=CARTESIAN_POINT('Ctrl Pts',(5.68603466549838,29.9891032315492,-18.7701112193526));
#150988=CARTESIAN_POINT('Ctrl Pts',(2.35248676567306,53.8122812040015,19.4760438573182));
#150989=CARTESIAN_POINT('Ctrl Pts',(-0.835949472048931,53.7177263742231,
19.8611710477982));
#150990=CARTESIAN_POINT('Ctrl Pts',(-7.40249170726399,53.5286167146664,
19.035718929201));
#150991=CARTESIAN_POINT('Ctrl Pts',(-15.5058158295368,53.2449522253312,
13.2930734039672));
#150992=CARTESIAN_POINT('Ctrl Pts',(-19.9420572724581,52.9612877359961,
4.40959470916045));
#150993=CARTESIAN_POINT('Ctrl Pts',(-19.6647222792197,52.6776232466609,
-5.51711323126738));
#150994=CARTESIAN_POINT('Ctrl Pts',(-14.7382681313176,52.3939587573258,
-14.1391743717067));
#150995=CARTESIAN_POINT('Ctrl Pts',(-6.32786456239355,52.1102942679906,
-19.4189270621828));
#150996=CARTESIAN_POINT('Ctrl Pts',(3.57854237668436,51.8266297786555,-20.1079348466254));
#150997=CARTESIAN_POINT('Ctrl Pts',(12.6389333843715,51.5429652893203,-16.0434666272831));
#150998=CARTESIAN_POINT('Ctrl Pts',(18.7114973024933,51.2593007999852,-8.18628915173532));
#150999=CARTESIAN_POINT('Ctrl Pts',(20.3606416485524,50.97563631065,1.60611868416694));
#151000=CARTESIAN_POINT('Ctrl Pts',(17.19652549519,50.6919718213149,11.0188455976376));
#151001=CARTESIAN_POINT('Ctrl Pts',(9.96713869623779,50.4083073319797,17.8267084070514));
#151002=CARTESIAN_POINT('Ctrl Pts',(0.38151655146859,50.1246428426446,20.4203295731073));
#151003=CARTESIAN_POINT('Ctrl Pts',(-9.29429705474246,49.8409783533094,
18.1865732698431));
#151004=CARTESIAN_POINT('Ctrl Pts',(-16.7729335686945,49.5573138639743,
11.6535018770193));
#151005=CARTESIAN_POINT('Ctrl Pts',(-20.2864399454939,49.2736493746391,
2.36553630173456));
#151006=CARTESIAN_POINT('Ctrl Pts',(-19.0042211446896,48.989984885304,-7.4816431982948));
#151007=CARTESIAN_POINT('Ctrl Pts',(-13.2293945080778,48.7063203959688,
-15.5601583589236));
#151008=CARTESIAN_POINT('Ctrl Pts',(-4.3271320212667,48.4226559066337,-19.9602438660632));
#151009=CARTESIAN_POINT('Ctrl Pts',(5.5980667413947,48.1389914172986,-19.6417172281645));
#151010=CARTESIAN_POINT('Ctrl Pts',(14.1998795853142,47.8553269279634,-14.6798782906499));
#151011=CARTESIAN_POINT('Ctrl Pts',(19.4448334167225,47.5716624386283,-6.24770840028006));
#151012=CARTESIAN_POINT('Ctrl Pts',(20.0930183932152,47.2879979492931,3.66142304665942));
#151013=CARTESIAN_POINT('Ctrl Pts',(15.9912032428313,47.004333459958,12.7049921569905));
#151014=CARTESIAN_POINT('Ctrl Pts',(8.10905922766536,46.7206689706228,18.7450944332872));
#151015=CARTESIAN_POINT('Ctrl Pts',(-1.69007065812247,46.4370044812877,
20.3538465170029));
#151016=CARTESIAN_POINT('Ctrl Pts',(-11.0896669504969,46.1533399919525,
17.1509385689327));
#151017=CARTESIAN_POINT('Ctrl Pts',(-17.8676601376735,45.8696755026174,
9.8935397140129));
#151018=CARTESIAN_POINT('Ctrl Pts',(-20.4217290618606,45.5860110132823,
0.297302862278477));
#151019=CARTESIAN_POINT('Ctrl Pts',(-18.1480904848286,45.3023465239471,
-9.36921654262662));
#151020=CARTESIAN_POINT('Ctrl Pts',(-11.5842337631254,45.0186820346119,
-16.8208482244296));
#151021=CARTESIAN_POINT('Ctrl Pts',(-2.28185808130925,44.7350175452768,
-20.296022530655));
#151022=CARTESIAN_POINT('Ctrl Pts',(7.55995005221281,44.4513530559417,-18.9732064258026));
#151023=CARTESIAN_POINT('Ctrl Pts',(15.6145820134597,44.1676885666065,-13.1651143334578));
#151024=CARTESIAN_POINT('Ctrl Pts',(19.9779185664375,43.8840240772714,-4.24478228191636));
#151025=CARTESIAN_POINT('Ctrl Pts',(19.6184646529456,43.6003595879362,5.67901853573306));
#151026=CARTESIAN_POINT('Ctrl Pts',(14.6211953673681,43.316695098601,14.2602963818193));
#151027=CARTESIAN_POINT('Ctrl Pts',(6.16746779962503,43.0330306092659,19.4704326559187));
#151028=CARTESIAN_POINT('Ctrl Pts',(-3.74425240280926,42.7493661199307,
20.0777483999609));
#151029=CARTESIAN_POINT('Ctrl Pts',(-12.7708293660599,42.4657016305956,
15.9386738523334));
#151030=CARTESIAN_POINT('Ctrl Pts',(-18.7783755439784,42.1820371412605,
8.03168841510866));
#151031=CARTESIAN_POINT('Ctrl Pts',(-20.3467038574354,41.8983726519253,
-1.77399239172543));
#151032=CARTESIAN_POINT('Ctrl Pts',(-17.1050606674842,41.6147081625902,
-11.1603004632384));
#151033=CARTESIAN_POINT('Ctrl Pts',(-9.81977213079062,41.331043673255,-17.9083076299081));
#151034=CARTESIAN_POINT('Ctrl Pts',(-0.213084292764702,41.0473791839199,
-20.4227814450494));
#151035=CARTESIAN_POINT('Ctrl Pts',(9.44397678424884,40.7637146945847,-18.1092989750195));
#151036=CARTESIAN_POINT('Ctrl Pts',(16.8684767776899,40.4800502052496,-11.5147686936652));
#151037=CARTESIAN_POINT('Ctrl Pts',(20.3052599804853,40.1963857159144,-2.19814103118507));
#151038=CARTESIAN_POINT('Ctrl Pts',(18.9418690342016,39.9127212265793,7.63812832827719));
#151039=CARTESIAN_POINT('Ctrl Pts',(13.1006102762966,39.6290567372441,15.6687401298467));
#151040=CARTESIAN_POINT('Ctrl Pts',(4.16236035226682,39.345392247909,19.9952535159209));
#151041=CARTESIAN_POINT('Ctrl Pts',(-5.75987375031193,39.0617277585738,
19.5948784443426));
#151042=CARTESIAN_POINT('Ctrl Pts',(-14.320470666033,38.7780632692387,14.5622637928079));
#151043=CARTESIAN_POINT('Ctrl Pts',(-19.4957007773038,38.4943987799036,
6.08712231436083));
#151044=CARTESIAN_POINT('Ctrl Pts',(-20.0621369613127,38.2107342905684,
-3.82701808376861));
#151045=CARTESIAN_POINT('Ctrl Pts',(-15.8858734059811,37.9270698012333,
-12.8364493921527));
#151046=CARTESIAN_POINT('Ctrl Pts',(-7.95418101433831,37.6434053118981,
-18.8113373065124));
#151047=CARTESIAN_POINT('Ctrl Pts',(1.85788395651131,37.359740822563,-20.3392151783517));
#151048=CARTESIAN_POINT('Ctrl Pts',(11.2307441820728,37.0760763332278,-17.0588918745468));
#151049=CARTESIAN_POINT('Ctrl Pts',(17.9486505703482,36.7924118438927,-9.74583755078384));
#151050=CARTESIAN_POINT('Ctrl Pts',(20.4234865151855,36.5087473545575,-0.128862099666414));
#151051=CARTESIAN_POINT('Ctrl Pts',(18.0701994950065,36.2250828652224,9.5185764203311));
#151052=CARTESIAN_POINT('Ctrl Pts',(11.4451078029419,35.9414183758872,16.91581846216));
#151053=CARTESIAN_POINT('Ctrl Pts',(2.11438659744718,35.6577538865521,20.3141521169065));
#151054=CARTESIAN_POINT('Ctrl Pts',(-7.7161767057437,35.3740893972169,18.9102095114761));
#151055=CARTESIAN_POINT('Ctrl Pts',(-15.7226317875749,35.0904249078818,
13.0358834329508));
#151056=CARTESIAN_POINT('Ctrl Pts',(-20.0122484096652,34.8067604185466,
4.07986762686163));
#151057=CARTESIAN_POINT('Ctrl Pts',(-19.5709590280071,34.5230959292115,
-5.84063099168422));
#151058=CARTESIAN_POINT('Ctrl Pts',(-14.5030845180251,34.2394314398763,
-14.3804014533863));
#151059=CARTESIAN_POINT('Ctrl Pts',(-6.00667341384557,33.9557669505412,
-19.5206372729111));
#151060=CARTESIAN_POINT('Ctrl Pts',(3.90971888766891,33.672102461206,-20.0461844991202));
#151061=CARTESIAN_POINT('Ctrl Pts',(12.9018507095002,33.3884379718709,-15.8328024900789));
#151062=CARTESIAN_POINT('Ctrl Pts',(18.8439799765745,33.1047734825357,-7.87653896414892));
#151063=CARTESIAN_POINT('Ctrl Pts',(20.3313789816317,32.8211089932007,1.94174516187317));
#151064=CARTESIAN_POINT('Ctrl Pts',(17.0124362121671,32.5374445038654,11.300994447569));
#151065=CARTESIAN_POINT('Ctrl Pts',(9.67173078559361,32.2537800145304,17.9886931745006));
#151066=CARTESIAN_POINT('Ctrl Pts',(0.0446505509054691,31.9701155251951,
20.4238344995783));
#151067=CARTESIAN_POINT('Ctrl Pts',(-9.59303974232004,31.6864510358601,
18.0308121466739));
#151068=CARTESIAN_POINT('Ctrl Pts',(-16.9628215725985,31.4027865465248,
11.3752135681193));
#151069=CARTESIAN_POINT('Ctrl Pts',(-20.322800167086,31.1191220571898,2.03067331054418));
#151070=CARTESIAN_POINT('Ctrl Pts',(-18.8780262724377,30.8354575678546,
-7.79424773882668));
#151071=CARTESIAN_POINT('Ctrl Pts',(-12.9713405484581,30.5517930785194,
-15.7759452787685));
#151072=CARTESIAN_POINT('Ctrl Pts',(-3.99645940922183,30.2681285891843,
-20.0295729065324));
#151073=CARTESIAN_POINT('Ctrl Pts',(2.61385460622837,30.0790189296275,-19.7061587075517));
#151074=CARTESIAN_POINT('Ctrl Pts',(5.68753054648386,29.9844640998491,-18.7750492568638));
#151075=CARTESIAN_POINT('Ctrl Pts',(2.3531054946966,53.8076420723014,19.4811662638601));
#151076=CARTESIAN_POINT('Ctrl Pts',(-0.83617071244833,53.713087242523,19.8663949131869));
#151077=CARTESIAN_POINT('Ctrl Pts',(-7.40443785082346,53.5239775829663,
19.0407256093285));
#151078=CARTESIAN_POINT('Ctrl Pts',(-15.5098945107332,53.2403130936311,
13.2965697206621));
#151079=CARTESIAN_POINT('Ctrl Pts',(-19.9473021734326,52.956648604296,4.41075449877604));
#151080=CARTESIAN_POINT('Ctrl Pts',(-19.669894528314,52.6729841149608,-5.51856432067145));
#151081=CARTESIAN_POINT('Ctrl Pts',(-14.7421444939989,52.3893196256257,
-14.1428932135538));
#151082=CARTESIAN_POINT('Ctrl Pts',(-6.3295289214286,52.1056551362905,-19.424034564584));
#151083=CARTESIAN_POINT('Ctrl Pts',(3.57948360566135,51.8219906469554,-20.113223571091));
#151084=CARTESIAN_POINT('Ctrl Pts',(12.6422576295486,51.5383261576202,-16.0476863277298));
#151085=CARTESIAN_POINT('Ctrl Pts',(18.7164187430947,51.2546616682851,-8.18844228314949));
#151086=CARTESIAN_POINT('Ctrl Pts',(20.3659968370911,50.9709971789499,1.60654112036962));
#151087=CARTESIAN_POINT('Ctrl Pts',(17.2010484704808,50.6873326896148,11.0217437387303));
#151088=CARTESIAN_POINT('Ctrl Pts',(9.96976022042066,50.4036682002796,17.831397130244));
#151089=CARTESIAN_POINT('Ctrl Pts',(0.38161689691564,50.1200037109445,20.4257004621254));
#151090=CARTESIAN_POINT('Ctrl Pts',(-9.29674161078674,49.8363392216093,
18.1913566435161));
#151091=CARTESIAN_POINT('Ctrl Pts',(-16.7773451313725,49.5526747322742,
11.6565669433827));
#151092=CARTESIAN_POINT('Ctrl Pts',(-20.2917756193281,49.269010242939,2.36615847744129));
#151093=CARTESIAN_POINT('Ctrl Pts',(-19.0092195734451,48.9853457536039,
-7.48361099588671));
#151094=CARTESIAN_POINT('Ctrl Pts',(-13.2328740606314,48.7016812642687,
-15.5642509414388));
#151095=CARTESIAN_POINT('Ctrl Pts',(-4.32827012952978,48.4180167749336,
-19.965493744835));
#151096=CARTESIAN_POINT('Ctrl Pts',(5.59953912679806,48.1343522855985,-19.6468833290901));
#151097=CARTESIAN_POINT('Ctrl Pts',(14.2036143917079,47.8506877962633,-14.6837393447495));
#151098=CARTESIAN_POINT('Ctrl Pts',(19.4499477339046,47.5670233069282,-6.24935165233257));
#151099=CARTESIAN_POINT('Ctrl Pts',(20.0983031939136,47.283358817593,3.66238606230469));
#151100=CARTESIAN_POINT('Ctrl Pts',(15.9954091973776,46.9996943282579,12.7083337829279));
#151101=CARTESIAN_POINT('Ctrl Pts',(8.11119204619121,46.7160298389227,18.7500247073859));
#151102=CARTESIAN_POINT('Ctrl Pts',(-1.69051517503973,46.4323653495876,
20.3591999198705));
#151103=CARTESIAN_POINT('Ctrl Pts',(-11.0925837188238,46.1487008602524,
17.155449553313));
#151104=CARTESIAN_POINT('Ctrl Pts',(-17.8723596318423,45.8650363709173,
9.89614188082356));
#151105=CARTESIAN_POINT('Ctrl Pts',(-20.4271003189756,45.5813718815822,
0.297381057915561));
#151106=CARTESIAN_POINT('Ctrl Pts',(-18.1528637368801,45.297707392247,-9.37168080365289));
#151107=CARTESIAN_POINT('Ctrl Pts',(-11.5872806108155,45.0140429029118,
-16.8252723895153));
#151108=CARTESIAN_POINT('Ctrl Pts',(-2.28245824824014,44.7303784135767,
-20.3013607248448));
#151109=CARTESIAN_POINT('Ctrl Pts',(7.56193844581962,44.4467139242416,-18.9781966971797));
#151110=CARTESIAN_POINT('Ctrl Pts',(15.6186889103088,44.1630494349064,-13.1685769792415));
#151111=CARTESIAN_POINT('Ctrl Pts',(19.9831730939516,43.8793849455713,-4.24589873082056));
#151112=CARTESIAN_POINT('Ctrl Pts',(19.6236246380542,43.5957204562361,5.68051221281708));
#151113=CARTESIAN_POINT('Ctrl Pts',(14.6250409868751,43.3120559669009,14.2640470788426));
#151114=CARTESIAN_POINT('Ctrl Pts',(6.16908994705435,43.0283914775658,19.4755537061303));
#151115=CARTESIAN_POINT('Ctrl Pts',(-3.74523720396384,42.7447269882306,
20.083029184395));
#151116=CARTESIAN_POINT('Ctrl Pts',(-12.774188308287,42.4610624988955,15.9428659907695));
#151117=CARTESIAN_POINT('Ctrl Pts',(-18.7833145715672,42.1773980095604,
8.03380088381365));
#151118=CARTESIAN_POINT('Ctrl Pts',(-20.3520553816638,41.8937335202252,
-1.77445898146556));
#151119=CARTESIAN_POINT('Ctrl Pts',(-17.1095595852073,41.6100690308901,
-11.1632358093634));
#151120=CARTESIAN_POINT('Ctrl Pts',(-9.82235489549016,41.3264045415549,
-17.9130178150487));
#151121=CARTESIAN_POINT('Ctrl Pts',(-0.213140337506071,41.0427400522198,
-20.4281529789587));
#151122=CARTESIAN_POINT('Ctrl Pts',(9.44646070847201,40.7590755628846,-18.1140620242536));
#151123=CARTESIAN_POINT('Ctrl Pts',(16.8729134698836,40.4754110735495,-11.5177972708775));
#151124=CARTESIAN_POINT('Ctrl Pts',(20.3106006042792,40.1917465842143,-2.19871917912825));
#151125=CARTESIAN_POINT('Ctrl Pts',(18.9468510633194,39.9080820948792,7.64013728408127));
#151126=CARTESIAN_POINT('Ctrl Pts',(13.1040559564319,39.624417605544,15.6728612711884));
#151127=CARTESIAN_POINT('Ctrl Pts',(4.16345512282173,39.3407531162089,20.0005126028173));
#151128=CARTESIAN_POINT('Ctrl Pts',(-5.76138869367294,39.0570886268737,
19.6000322258829));
#151129=CARTESIAN_POINT('Ctrl Pts',(-14.3242371899018,38.7734241375386,
14.5660939123227));
#151130=CARTESIAN_POINT('Ctrl Pts',(-19.500828473455,38.4897596482035,6.08872332958053));
#151131=CARTESIAN_POINT('Ctrl Pts',(-20.0674136396766,38.2060951588683,
-3.82802465368487));
#151132=CARTESIAN_POINT('Ctrl Pts',(-15.8900516570147,37.9224306695332,
-12.8398255935468));
#151133=CARTESIAN_POINT('Ctrl Pts',(-7.95627309729745,37.638766180198,-18.8162850035974));
#151134=CARTESIAN_POINT('Ctrl Pts',(1.8583726111394,37.3551016908629,-20.344564732932));
#151135=CARTESIAN_POINT('Ctrl Pts',(11.2336980560769,37.0714372015277,-17.0633786491032));
#151136=CARTESIAN_POINT('Ctrl Pts',(17.9533713663584,36.7877727121926,-9.74840086944935));
#151137=CARTESIAN_POINT('Ctrl Pts',(20.4288582345403,36.5041082228574,-0.128895992558966));
#151138=CARTESIAN_POINT('Ctrl Pts',(18.0749522604215,36.2204437335223,9.52107996550914));
#151139=CARTESIAN_POINT('Ctrl Pts',(11.4481180581729,35.9367792441871,16.9202676060106));
#151140=CARTESIAN_POINT('Ctrl Pts',(2.11494271656859,35.653114754852,20.3194950794811));
#151141=CARTESIAN_POINT('Ctrl Pts',(-7.71820618957644,35.3694502655168,
18.9151832136093));
#151142=CARTESIAN_POINT('Ctrl Pts',(-15.7267671033322,35.0857857761817,
13.0393120888398));
#151143=CARTESIAN_POINT('Ctrl Pts',(-20.0175119664913,34.8021212868465,
4.08094070044942));
#151144=CARTESIAN_POINT('Ctrl Pts',(-19.5761065183645,34.5184567975114,
-5.84216717555893));
#151145=CARTESIAN_POINT('Ctrl Pts',(-14.5068990723497,34.2347923081762,
-14.3841837400463));
#151146=CARTESIAN_POINT('Ctrl Pts',(-6.00825326975288,33.9511278188411,
-19.5257715277998));
#151147=CARTESIAN_POINT('Ctrl Pts',(3.91074720947659,33.6674633295059,-20.0514569816771));
#151148=CARTESIAN_POINT('Ctrl Pts',(12.9052441121519,33.3837988401708,-15.8369667826554));
#151149=CARTESIAN_POINT('Ctrl Pts',(18.8489362599963,33.1001343508356,-7.87861062578073));
#151150=CARTESIAN_POINT('Ctrl Pts',(20.3367264736328,32.8164698615006,1.94225587307272));
#151151=CARTESIAN_POINT('Ctrl Pts',(17.0169107711485,32.5328053721653,11.3039667992308));
#151152=CARTESIAN_POINT('Ctrl Pts',(9.67427460687796,32.2491408828303,17.9934245010726));
#151153=CARTESIAN_POINT('Ctrl Pts',(0.0446623068153865,31.965476393495,
20.4292063130764));
#151154=CARTESIAN_POINT('Ctrl Pts',(-9.59556289662872,31.68181190416,18.0355545473434));
#151155=CARTESIAN_POINT('Ctrl Pts',(-16.9672830312041,31.3981474148247,
11.3782054503749));
#151156=CARTESIAN_POINT('Ctrl Pts',(-20.3281454995571,31.1144829254897,
2.03120739099156));
#151157=CARTESIAN_POINT('Ctrl Pts',(-18.8829913196902,30.8308184361545,
-7.79629771540332));
#151158=CARTESIAN_POINT('Ctrl Pts',(-12.9747526115673,30.5471539468193,
-15.7800946999417));
#151159=CARTESIAN_POINT('Ctrl Pts',(-3.99750972752267,30.2634894574842,
-20.034840842762));
#151160=CARTESIAN_POINT('Ctrl Pts',(2.61454075052372,30.0743797979274,-19.7113420388087));
#151161=CARTESIAN_POINT('Ctrl Pts',(5.68902642746934,29.979824968149,-18.779987294375));
#151162=CARTESIAN_POINT('',(-19.607256436043,51.0442002116958,-4.05607019488257E-6));
#151163=CARTESIAN_POINT('Ctrl Pts',(-19.607256436043,51.0442002116958,-4.05607019488257E-6));
#151164=CARTESIAN_POINT('Ctrl Pts',(-19.6066367726726,51.0496511276346,
0.182882933980813));
#151165=CARTESIAN_POINT('Ctrl Pts',(-19.6035269614578,51.0565976122768,
0.411473325994031));
#151166=CARTESIAN_POINT('Ctrl Pts',(-19.5964724834606,51.0635531604128,
0.639934664021059));
#151167=CARTESIAN_POINT('Ctrl Pts',(-19.5941196139895,51.0656403689913,
0.708463647662078));
#151168=CARTESIAN_POINT('Ctrl Pts',(-19.5931932896399,51.0664182857481,
0.73399527633367));
#151169=CARTESIAN_POINT('Ctrl Pts',(-19.5917543524892,51.067579645921,0.772119791918297));
#151170=CARTESIAN_POINT('Ctrl Pts',(-19.5879972764534,51.0704948428858,
0.867918515809724));
#151171=CARTESIAN_POINT('Ctrl Pts',(-19.5834207026914,51.0734690191372,
0.966151710639505));
#151172=CARTESIAN_POINT('Ctrl Pts',(-19.5622127497108,51.0855544252747,
1.36683146302925));
#151173=CARTESIAN_POINT('Ctrl Pts',(-19.5360035642015,51.0958265575967,
1.71220232804745));
#151174=CARTESIAN_POINT('Ctrl Pts',(-19.4572665090502,51.1175781833328,
2.45093933884004));
#151175=CARTESIAN_POINT('Ctrl Pts',(-19.4047376996862,51.1290576767053,
2.84431661490619));
#151176=CARTESIAN_POINT('Ctrl Pts',(-19.3302122361838,51.1418964066678,
3.28631024677799));
#151177=CARTESIAN_POINT('Ctrl Pts',(-19.3257594144004,51.1426539856701,
3.31239800300853));
#151178=CARTESIAN_POINT('Ctrl Pts',(-19.3189749924571,51.143793893776,3.35166119007635));
#151179=CARTESIAN_POINT('Ctrl Pts',(-19.3163470208679,51.1442322698162,
3.36676323064093));
#151180=CARTESIAN_POINT('Ctrl Pts',(-19.3127490440494,51.1448295683933,
3.38734057481368));
#151181=CARTESIAN_POINT('Ctrl Pts',(-19.3037021522662,51.1463246510661,
3.43884004892269));
#151182=CARTESIAN_POINT('Ctrl Pts',(-19.279501022278,51.1502357370903,3.57346657889439));
#151183=CARTESIAN_POINT('Ctrl Pts',(-19.2237840829763,51.1587830115526,
3.86716050851748));
#151184=CARTESIAN_POINT('Ctrl Pts',(-19.1695921537308,51.1663207904433,
4.12517258933759));
#151185=CARTESIAN_POINT('Ctrl Pts',(-19.0518646089512,51.1816784234321,
4.64920364448957));
#151186=CARTESIAN_POINT('Ctrl Pts',(-18.9609298059753,51.1922929454616,
5.00925238570736));
#151187=CARTESIAN_POINT('Ctrl Pts',(-18.8290221593541,51.2060312833974,
5.47121958281118));
#151188=CARTESIAN_POINT('Ctrl Pts',(-18.7880809357306,51.2101880487112,
5.61070051327253));
#151189=CARTESIAN_POINT('Ctrl Pts',(-18.7378292390456,51.2150993222057,
5.77493116610463));
#151190=CARTESIAN_POINT('Ctrl Pts',(-18.7093101801801,51.2178351447258,
5.86625238059856));
#151191=CARTESIAN_POINT('Ctrl Pts',(-18.6952966504111,51.2191640957384,
5.91056214731714));
#151192=CARTESIAN_POINT('Ctrl Pts',(-18.687769085099,51.219874155362,5.93422413247176));
#151193=CARTESIAN_POINT('Ctrl Pts',(-18.6864155229402,51.2200017057162,
5.93847420654509));
#151194=CARTESIAN_POINT('Ctrl Pts',(-18.6547723161823,51.2229821371111,
6.03777724734807));
#151195=CARTESIAN_POINT('Ctrl Pts',(-18.6178421306391,51.2264413037397,
6.15121025727403));
#151196=CARTESIAN_POINT('Ctrl Pts',(-18.4870877612121,51.2383925001026,
6.53755816370131));
#151197=CARTESIAN_POINT('Ctrl Pts',(-18.3735076487525,51.2484581994858,
6.85667218860113));
#151198=CARTESIAN_POINT('Ctrl Pts',(-18.1490799660046,51.2667043137878,
7.42170205125147));
#151199=CARTESIAN_POINT('Ctrl Pts',(-18.0652082431774,51.2733109528025,
7.62440401677038));
#151200=CARTESIAN_POINT('Ctrl Pts',(-17.9235662287861,51.2840078995438,
7.94887464265718));
#151201=CARTESIAN_POINT('Ctrl Pts',(-17.873710351263,51.2877047135787,8.0604315070921));
#151202=CARTESIAN_POINT('Ctrl Pts',(-17.7946599614549,51.2934466969254,
8.23269769810691));
#151203=CARTESIAN_POINT('Ctrl Pts',(-17.7608332344055,51.2958801821637,
8.30550227868752));
#151204=CARTESIAN_POINT('Ctrl Pts',(-17.7258542115366,51.2983649097708,
8.37956648819867));
#151205=CARTESIAN_POINT('Ctrl Pts',(-17.7117695783281,51.2993629002498,
8.40929242556719));
#151206=CARTESIAN_POINT('Ctrl Pts',(-17.707290382435,51.2996793533,8.41871291938492));
#151207=CARTESIAN_POINT('Ctrl Pts',(-17.6905289611306,51.3008616196064,
8.45390287374589));
#151208=CARTESIAN_POINT('Ctrl Pts',(-17.6793255240979,51.3016483088313,
8.47730364226904));
#151209=CARTESIAN_POINT('Ctrl Pts',(-16.949242887088,51.3526863632346,9.99450761192665));
#151210=CARTESIAN_POINT('Ctrl Pts',(-16.117535553688,51.3968401749501,11.2431828145829));
#151211=CARTESIAN_POINT('Ctrl Pts',(-15.187398704607,51.4396475354833,12.4025503470225));
#151212=CARTESIAN_POINT('Ctrl Pts',(-15.0840646896365,51.4443085922726,
12.5279980097073));
#151213=CARTESIAN_POINT('Ctrl Pts',(-14.9293539112651,51.4511572429688,
12.7112345051806));
#151214=CARTESIAN_POINT('Ctrl Pts',(-14.8795874966095,51.4533384839443,
12.769466140762));
#151215=CARTESIAN_POINT('Ctrl Pts',(-14.7718907221957,51.4580207973677,
12.8938850711527));
#151216=CARTESIAN_POINT('Ctrl Pts',(-14.4993423505786,51.4698111778122,
13.2048319014002));
#151217=CARTESIAN_POINT('Ctrl Pts',(-14.2100437315846,51.4820244093827,
13.5149012078772));
#151218=CARTESIAN_POINT('Ctrl Pts',(-13.4819822398969,51.5121474585205,
14.2540826964924));
#151219=CARTESIAN_POINT('Ctrl Pts',(-12.9513322148668,51.5333110891099,
14.7401059516873));
#151220=CARTESIAN_POINT('Ctrl Pts',(-11.7941435090592,51.5778014886768,
15.6803767318087));
#151221=CARTESIAN_POINT('Ctrl Pts',(-11.1676871653382,51.6011282584636,
16.1347461358953));
#151222=CARTESIAN_POINT('Ctrl Pts',(-10.4502779489527,51.6270642360249,
16.5898112176857));
#151223=CARTESIAN_POINT('Ctrl Pts',(-10.3866922618769,51.6293590546072,
16.6298104276755));
#151224=CARTESIAN_POINT('Ctrl Pts',(-10.3120104245769,51.6320474573682,
16.676200198808));
#151225=CARTESIAN_POINT('Ctrl Pts',(-10.2798970999469,51.6332020118582,
16.6960216149125));
#151226=CARTESIAN_POINT('Ctrl Pts',(-10.2638226344647,51.6337796861011,
16.7059222723329));
#151227=CARTESIAN_POINT('Ctrl Pts',(-10.2569926679731,51.6340250782501,
16.7101235247247));
#151228=CARTESIAN_POINT('Ctrl Pts',(-10.2496890935519,51.6342874313803,
16.714612562088));
#151229=CARTESIAN_POINT('Ctrl Pts',(-10.1874780974393,51.6365209360539,
16.7528209510942));
#151230=CARTESIAN_POINT('Ctrl Pts',(-10.1230446534406,51.6388139919752,
16.7919027502056));
#151231=CARTESIAN_POINT('Ctrl Pts',(-9.93511630076256,51.6454467352888,
16.9043937452767));
#151232=CARTESIAN_POINT('Ctrl Pts',(-9.80183293026376,51.6500795390498,
16.982248552954));
#151233=CARTESIAN_POINT('Ctrl Pts',(-9.37722873826324,51.6646107672415,
17.2228150886841));
#151234=CARTESIAN_POINT('Ctrl Pts',(-9.06114814725303,51.675141980598,17.3926040243269));
#151235=CARTESIAN_POINT('Ctrl Pts',(-8.53445243374894,51.6922044654881,
17.6537958314982));
#151236=CARTESIAN_POINT('Ctrl Pts',(-8.35012537188056,51.6981029115889,
17.7419261515783));
#151237=CARTESIAN_POINT('Ctrl Pts',(-8.06013226621472,51.707267079601,17.8745958904315));
#151238=CARTESIAN_POINT('Ctrl Pts',(-7.91176045543852,51.7119282889793,
17.9410474349674));
#151239=CARTESIAN_POINT('Ctrl Pts',(-7.73267953232638,51.7175048587237,
18.0185117423289));
#151240=CARTESIAN_POINT('Ctrl Pts',(-7.65464152277787,51.7199244969525,
18.0516674143995));
#151241=CARTESIAN_POINT('Ctrl Pts',(-7.60232890868411,51.7215441849408,
18.0737582063408));
#151242=CARTESIAN_POINT('Ctrl Pts',(-7.57796526865319,51.7222974440613,
18.0839958234316));
#151243=CARTESIAN_POINT('Ctrl Pts',(-7.03769477440296,51.738981191962,18.3092480137135));
#151244=CARTESIAN_POINT('Ctrl Pts',(-6.58331584484432,51.7527862031601,
18.4740231644216));
#151245=CARTESIAN_POINT('Ctrl Pts',(-5.79552738779165,51.7766005288767,
18.7360905526095));
#151246=CARTESIAN_POINT('Ctrl Pts',(-5.46203854940722,51.7866098432848,
18.833426681562));
#151247=CARTESIAN_POINT('Ctrl Pts',(-5.05777064598302,51.7987766375325,
18.9442746976675));
#151248=CARTESIAN_POINT('Ctrl Pts',(-4.93897256773748,51.8023577097962,
18.9753090452499));
#151249=CARTESIAN_POINT('Ctrl Pts',(-4.81075695092253,51.8062408788044,
19.0078830472011));
#151250=CARTESIAN_POINT('Ctrl Pts',(-4.77381269228242,51.8073613417677,
19.0171870277775));
#151251=CARTESIAN_POINT('Ctrl Pts',(-4.73915637409515,51.8084150730578,
19.0258161213148));
#151252=CARTESIAN_POINT('Ctrl Pts',(-4.71656132361773,51.8091027313304,
19.0314216861148));
#151253=CARTESIAN_POINT('Ctrl Pts',(-4.70731034904162,51.8093845332645,
19.033710735257));
#151254=CARTESIAN_POINT('Ctrl Pts',(-4.63677693922331,51.8115352881062,
19.0510762176331));
#151255=CARTESIAN_POINT('Ctrl Pts',(-4.57633416391888,51.8133828196776,
19.065694963179));
#151256=CARTESIAN_POINT('Ctrl Pts',(-4.25391434383637,51.8232551222195,
19.1418462559505));
#151257=CARTESIAN_POINT('Ctrl Pts',(-3.93131117475663,51.8331838043364,
19.2128532492315));
#151258=CARTESIAN_POINT('Ctrl Pts',(-3.34791725324904,51.8511234816809,
19.3198487542603));
#151259=CARTESIAN_POINT('Ctrl Pts',(-3.13687183332548,51.8576111544079,
19.355534421189));
#151260=CARTESIAN_POINT('Ctrl Pts',(-2.79519911139396,51.8681044243204,
19.4067191630428));
#151261=CARTESIAN_POINT('Ctrl Pts',(-2.67712503263317,51.8717291413801,
19.4233863339694));
#151262=CARTESIAN_POINT('Ctrl Pts',(-2.52428833100553,51.876418749784,19.4434515354749));
#151263=CARTESIAN_POINT('Ctrl Pts',(-2.49588616382223,51.8772902129554,
19.4471215567637));
#151264=CARTESIAN_POINT('Ctrl Pts',(-2.42611320596298,51.8794304481838,
19.455941153766));
#151265=CARTESIAN_POINT('Ctrl Pts',(-2.32253420526262,51.8826062338449,
19.4687485076511));
#151266=CARTESIAN_POINT('Ctrl Pts',(-2.22220805132713,51.8856783162408,
19.4803434364636));
#151267=CARTESIAN_POINT('Ctrl Pts',(-1.63334441449396,51.9036959845051,
19.5454757583585));
#151268=CARTESIAN_POINT('Ctrl Pts',(-1.20330114762376,51.9167617867609,
19.5725019988701));
#151269=CARTESIAN_POINT('Ctrl Pts',(-0.702018109783414,51.9319348141609,
19.5948854562824));
#151270=CARTESIAN_POINT('Ctrl Pts',(-0.558834565298426,51.9362548826861,
19.5991902044403));
#151271=CARTESIAN_POINT('Ctrl Pts',(-0.380062703565622,51.9416285202127,
19.6032554568868));
#151272=CARTESIAN_POINT('Ctrl Pts',(-0.326471201702828,51.9432353221798,
19.6042037208547));
#151273=CARTESIAN_POINT('Ctrl Pts',(-0.266986820424174,51.9450133083117,
19.6050632116814));
#151274=CARTESIAN_POINT('Ctrl Pts',(-0.249704358394246,51.9455294154365,
19.6052963812268));
#151275=CARTESIAN_POINT('Ctrl Pts',(-0.233266285085545,51.9460195894301,
19.6054969508885));
#151276=CARTESIAN_POINT('Ctrl Pts',(-0.222495221648674,51.9463406091692,
19.605623880339));
#151277=CARTESIAN_POINT('Ctrl Pts',(-0.219452445461727,51.9464312796883,
19.6056601733012));
#151278=CARTESIAN_POINT('Ctrl Pts',(-0.172280588496198,51.9478357064195,
19.606171976828));
#151279=CARTESIAN_POINT('Ctrl Pts',(-0.134057110731316,51.9489718305593,
19.6064769454334));
#151280=CARTESIAN_POINT('Ctrl Pts',(0.214322588001139,51.9593101907305,
19.6082056293154));
#151281=CARTESIAN_POINT('Ctrl Pts',(0.555099503525567,51.9693051042454,
19.6025890416455));
#151282=CARTESIAN_POINT('Ctrl Pts',(1.11204813261858,51.9855054396118,19.5762292167752));
#151283=CARTESIAN_POINT('Ctrl Pts',(1.30532031029311,51.9911068832777,19.5644397498583));
#151284=CARTESIAN_POINT('Ctrl Pts',(1.60646638180481,51.9998110952682,19.5412272796869));
#151285=CARTESIAN_POINT('Ctrl Pts',(1.75984783962463,52.0042387132962,19.5282376921755));
#151286=CARTESIAN_POINT('Ctrl Pts',(1.93052396766115,52.0091580204536,19.5116970984729));
#151287=CARTESIAN_POINT('Ctrl Pts',(1.99688719640312,52.0110697297986,19.5049214446442));
#151288=CARTESIAN_POINT('Ctrl Pts',(2.0234898772596,52.011835987014,19.5021777041331));
#151289=CARTESIAN_POINT('Ctrl Pts',(2.03511936635301,52.0121709085719,19.5009684126991));
#151290=CARTESIAN_POINT('Ctrl Pts',(2.08187687717133,52.0135175008347,19.4960476311964));
#151291=CARTESIAN_POINT('Ctrl Pts',(2.11278480046761,52.0144080816096,19.4927198469992));
#151292=CARTESIAN_POINT('Ctrl Pts',(3.12404413928843,52.0435613787745,19.3814631091253));
#151293=CARTESIAN_POINT('Ctrl Pts',(3.83361396995865,52.0645117957055,19.2341359734641));
#151294=CARTESIAN_POINT('Ctrl Pts',(4.28224056892047,52.0784658905504,19.1336339282785));
#151295=CARTESIAN_POINT('Ctrl Pts',(-19.6074550240916,51.0438834201898,
1.36086930085483E-6));
#151296=CARTESIAN_POINT('Ctrl Pts',(-19.607417850872,51.0438499854459,8.41590553754334E-7));
#151297=CARTESIAN_POINT('Ctrl Pts',(-19.6073578243228,51.0437959957102,
3.07002300637577E-9));
#151298=CARTESIAN_POINT('Ctrl Pts',(-19.6072340262326,51.0436846972659,
3.06997107058598E-9));
#151299=CARTESIAN_POINT('Ctrl Pts',(-19.3882747272735,50.8468332814219,
2.9791341610887E-9));
#151300=CARTESIAN_POINT('Ctrl Pts',(-19.2443778019637,50.5685545619536,
2.99394460265279E-9));
#151301=CARTESIAN_POINT('Ctrl Pts',(-19.2088580708486,50.2765875727033,
2.99817063190155E-9));
#151302=CARTESIAN_POINT('Ctrl Pts',(-19.1851782501053,50.0819429132031,
3.00098914179462E-9));
#151303=CARTESIAN_POINT('Ctrl Pts',(-19.2096660712256,49.8812145782438,
2.9987933143627E-9));
#151304=CARTESIAN_POINT('Ctrl Pts',(-19.2786895946601,49.697504318128,3.00809618159576E-9));
#151305=CARTESIAN_POINT('Ctrl Pts',(-19.3288563172291,49.5639825679519,
3.01485684365295E-9));
#151306=CARTESIAN_POINT('Ctrl Pts',(-19.4025457313561,49.4394480271093,
1.7974209460381E-7));
#151307=CARTESIAN_POINT('Ctrl Pts',(-19.4951317489187,49.3309613373534,
8.10780508522269E-7));
#151308=CARTESIAN_POINT('Ctrl Pts',(-19.5299032700167,49.2902181741739,
1.04777257637017E-6));
#151309=CARTESIAN_POINT('Ctrl Pts',(-19.5673404090196,49.2517388349052,
1.34908135869703E-6));
#151310=CARTESIAN_POINT('Ctrl Pts',(-19.6071991392277,49.2158990161137,
1.73039011035108E-6));
#151311=CARTESIAN_POINT('Ctrl Pts',(2.35308711660641,55.6631561682667,19.4810141131675));
#151312=CARTESIAN_POINT('Ctrl Pts',(-0.836177570637163,55.5686013384883,
19.86624137102));
#151313=CARTESIAN_POINT('Ctrl Pts',(-7.40437233443277,55.3794916789315,
19.040577712698));
#151314=CARTESIAN_POINT('Ctrl Pts',(-15.5097781103957,55.0958271895964,
13.2964668168065));
#151315=CARTESIAN_POINT('Ctrl Pts',(-19.9471456815097,54.8121627002612,
4.41072023820918));
#151316=CARTESIAN_POINT('Ctrl Pts',(-19.6697430247666,54.5284982109261,
-5.51852151147492));
#151317=CARTESIAN_POINT('Ctrl Pts',(-14.7420297594324,54.2448337215909,
-14.1427836181502));
#151318=CARTESIAN_POINT('Ctrl Pts',(-6.32948010341479,53.9611692322558,
-19.4238840093808));
#151319=CARTESIAN_POINT('Ctrl Pts',(3.57945598289861,53.6775047429206,-20.1130676885921));
#151320=CARTESIAN_POINT('Ctrl Pts',(12.6421595856548,53.3938402535855,-16.0475619479634));
#151321=CARTESIAN_POINT('Ctrl Pts',(18.716273712003,53.1101757642503,-8.18837881994133));
#151322=CARTESIAN_POINT('Ctrl Pts',(20.3658389755175,52.8265112749152,1.60652866949811));
#151323=CARTESIAN_POINT('Ctrl Pts',(17.2009151616198,52.54284678558,11.0216583145532));
#151324=CARTESIAN_POINT('Ctrl Pts',(9.96968294609888,52.2591822962449,17.8312589283967));
#151325=CARTESIAN_POINT('Ctrl Pts',(0.381613941123223,51.9755178069097,
20.4255421529369));
#151326=CARTESIAN_POINT('Ctrl Pts',(-9.29666955748432,51.6918533175746,
18.1912156516937));
#151327=CARTESIAN_POINT('Ctrl Pts',(-16.7772150983034,51.4081888282394,
11.6564765993009));
#151328=CARTESIAN_POINT('Ctrl Pts',(-20.2916183484425,51.1245243389043,
2.36614013857206));
#151329=CARTESIAN_POINT('Ctrl Pts',(-19.0090722426265,50.8408598495692,
-7.48355299426692));
#151330=CARTESIAN_POINT('Ctrl Pts',(-13.2327714994836,50.557195360234,-15.5641303109225));
#151331=CARTESIAN_POINT('Ctrl Pts',(-4.3282365833005,50.2735308708989,-19.96533900255));
#151332=CARTESIAN_POINT('Ctrl Pts',(5.59949572763116,49.9898663815637,-19.646731056189));
#151333=CARTESIAN_POINT('Ctrl Pts',(14.2035043067966,49.7062018922286,-14.683625538629));
#151334=CARTESIAN_POINT('Ctrl Pts',(19.4497969873469,49.4225374028934,-6.24930321681794));
#151335=CARTESIAN_POINT('Ctrl Pts',(20.0981474222916,49.1388729135583,3.66235767703155));
#151336=CARTESIAN_POINT('Ctrl Pts',(15.9952852251765,48.8552084242231,12.7082352871608));
#151337=CARTESIAN_POINT('Ctrl Pts',(8.11112918050874,48.571543934888,18.7498793855759));
#151338=CARTESIAN_POINT('Ctrl Pts',(-1.69050207272523,48.2878794455528,
20.35904212617));
#151339=CARTESIAN_POINT('Ctrl Pts',(-11.0924977459054,48.0042149562177,
17.1553165902359));
#151340=CARTESIAN_POINT('Ctrl Pts',(-17.8722211123635,47.7205504668825,
9.89606518091128));
#151341=CARTESIAN_POINT('Ctrl Pts',(-20.4269419990139,47.4368859775474,
0.297378753067758));
#151342=CARTESIAN_POINT('Ctrl Pts',(-18.1527230433581,47.1532214882123,
-9.37160816856904));
#151343=CARTESIAN_POINT('Ctrl Pts',(-11.5871908037557,46.8695569988771,
-16.8251419854719));
#151344=CARTESIAN_POINT('Ctrl Pts',(-2.28244055807874,46.585892509542,-20.3012033794262));
#151345=CARTESIAN_POINT('Ctrl Pts',(7.56187983711918,46.3022280202068,-18.9780496069259));
#151346=CARTESIAN_POINT('Ctrl Pts',(15.618567857874,46.0185635308717,-13.1684749163659));
#151347=CARTESIAN_POINT('Ctrl Pts',(19.9830182146419,45.7348990415365,-4.24586582304055));
#151348=CARTESIAN_POINT('Ctrl Pts',(19.6234725454198,45.4512345522014,5.6804681860849));
#151349=CARTESIAN_POINT('Ctrl Pts',(14.6249276356951,45.1675700628662,14.2639365255409));
#151350=CARTESIAN_POINT('Ctrl Pts',(6.1690421336071,44.8839055735311,19.4754027611177));
#151351=CARTESIAN_POINT('Ctrl Pts',(-3.74520817655413,44.6002410841959,
20.082873531152));
#151352=CARTESIAN_POINT('Ctrl Pts',(-12.7740893021154,44.3165765948608,
15.9427424258048));
#151353=CARTESIAN_POINT('Ctrl Pts',(-18.7831689917446,44.0329121055256,
8.03373861794982));
#151354=CARTESIAN_POINT('Ctrl Pts',(-20.351897643337,43.7492476161905,-1.77444522854548));
#151355=CARTESIAN_POINT('Ctrl Pts',(-17.1094269777999,43.4655831268553,
-11.163149288857));
#151356=CARTESIAN_POINT('Ctrl Pts',(-9.82227876746288,43.1819186375202,
-17.9128789804492));
#151357=CARTESIAN_POINT('Ctrl Pts',(-0.213138685564806,42.898254148185,
-20.4279946508386));
#151358=CARTESIAN_POINT('Ctrl Pts',(9.44638749380751,42.6145896588499,-18.1139216314637));
#151359=CARTESIAN_POINT('Ctrl Pts',(16.8727826965986,42.3309251695147,-11.5177080023473));
#151360=CARTESIAN_POINT('Ctrl Pts',(20.3104431872471,42.0472606801796,-2.19870213798534));
#151361=CARTESIAN_POINT('Ctrl Pts',(18.9467042160094,41.7635961908444,7.64007806930176));
#151362=CARTESIAN_POINT('Ctrl Pts',(13.1039543936255,41.4799317015093,15.6727397988915));
#151363=CARTESIAN_POINT('Ctrl Pts',(4.16342285401973,41.1962672121741,20.0003575891181));
#151364=CARTESIAN_POINT('Ctrl Pts',(-5.76134404010869,40.912602722839,19.5998803161013));
#151365=CARTESIAN_POINT('Ctrl Pts',(-14.3241261700974,40.6289382335039,
14.5659810180111));
#151366=CARTESIAN_POINT('Ctrl Pts',(-19.5006773325508,40.3452737441687,
6.08867613901365));
#151367=CARTESIAN_POINT('Ctrl Pts',(-20.0672581074617,40.0616092548336,
-3.82799498463215));
#151368=CARTESIAN_POINT('Ctrl Pts',(-15.8899285013867,39.7779447654984,
-12.8397260786543));
#151369=CARTESIAN_POINT('Ctrl Pts',(-7.95621143231152,39.4942802761632,
-18.8161391682379));
#151370=CARTESIAN_POINT('Ctrl Pts',(1.85835820784766,39.2106157868282,-20.3444070526613));
#151371=CARTESIAN_POINT('Ctrl Pts',(11.2336109894543,38.926951297493,-17.0632463996203));
#151372=CARTESIAN_POINT('Ctrl Pts',(17.9532322189983,38.6432868081578,-9.74832531460192));
#151373=CARTESIAN_POINT('Ctrl Pts',(20.4286999009559,38.3596223188227,-0.12889499355195));
#151374=CARTESIAN_POINT('Ctrl Pts',(18.0748121707474,38.0759578294876,9.52100617250831));
#151375=CARTESIAN_POINT('Ctrl Pts',(11.4480293296981,37.7922933401524,16.9201364657096));
#151376=CARTESIAN_POINT('Ctrl Pts',(2.11492632471884,37.5086288508173,20.3193375935092));
#151377=CARTESIAN_POINT('Ctrl Pts',(-7.71814636969478,37.2249643614821,
18.9150366117471));
#151378=CARTESIAN_POINT('Ctrl Pts',(-15.726645213299,36.941299872147,13.0392110278167));
#151379=CARTESIAN_POINT('Ctrl Pts',(-20.017356820919,36.6576353828118,4.08090907120032));
#151380=CARTESIAN_POINT('Ctrl Pts',(-19.5759547942569,36.3739708934767,
-5.84212189597385));
#151381=CARTESIAN_POINT('Ctrl Pts',(-14.5067866363524,36.0903064041415,
-14.3840722555241));
#151382=CARTESIAN_POINT('Ctrl Pts',(-6.00820670381315,35.8066419148064,
-19.5256201937797));
#151383=CARTESIAN_POINT('Ctrl Pts',(3.91071690116573,35.5229774254712,-20.0513015727259));
#151384=CARTESIAN_POINT('Ctrl Pts',(12.9051440864865,35.2393129361361,-15.836844039274));
#151385=CARTESIAN_POINT('Ctrl Pts',(18.8487901790361,34.9556484468009,-7.87854956109791));
#151386=CARTESIAN_POINT('Ctrl Pts',(20.3365688392524,34.6719839574659,1.94224081642136));
#151387=CARTESIAN_POINT('Ctrl Pts',(17.0167789114055,34.3883194681306,11.3038791944104));
#151388=CARTESIAN_POINT('Ctrl Pts',(9.67419956761905,34.1046549787955,17.9932850304986));
#151389=CARTESIAN_POINT('Ctrl Pts',(0.0446620780017708,33.8209904894603,
20.4290480022488));
#151390=CARTESIAN_POINT('Ctrl Pts',(-9.59548876001614,33.5373260001252,
18.0354147123321));
#151391=CARTESIAN_POINT('Ctrl Pts',(-16.9671510611812,33.2536615107901,
11.3781173646993));
#151392=CARTESIAN_POINT('Ctrl Pts',(-20.327988873431,32.9699970214549,2.03119144706522));
#151393=CARTESIAN_POINT('Ctrl Pts',(-18.882843118214,32.6863325321198,-7.79623688916886));
#151394=CARTESIAN_POINT('Ctrl Pts',(-12.974655776204,32.4026680427846,-15.7799732044501));
#151395=CARTESIAN_POINT('Ctrl Pts',(-3.99747079481186,32.1190035534495,
-20.0346838394028));
#151396=CARTESIAN_POINT('Ctrl Pts',(2.61450742368379,31.9298938938927,-19.7111920003019));
#151397=CARTESIAN_POINT('Ctrl Pts',(5.68898199535994,31.8353390641143,-18.7798406199905));
#151398=CARTESIAN_POINT('Ctrl Pts',(2.35247451361281,55.6585629685637,19.4759424235221));
#151399=CARTESIAN_POINT('Ctrl Pts',(-0.835954044174774,55.5640081387853,
19.8610686863525));
#151400=CARTESIAN_POINT('Ctrl Pts',(-7.4024480296698,55.3748984792284,19.0356203314463));
#151401=CARTESIAN_POINT('Ctrl Pts',(-15.5057382293109,55.0912339898934,
13.2930048013961));
#151402=CARTESIAN_POINT('Ctrl Pts',(-19.9419529445085,54.8075695005581,
4.40957186878231));
#151403=CARTESIAN_POINT('Ctrl Pts',(-19.6646212768537,54.5239050112231,
-5.51708469180273));
#151404=CARTESIAN_POINT('Ctrl Pts',(-14.7381916416059,54.2402405218879,
-14.1391013081035));
#151405=CARTESIAN_POINT('Ctrl Pts',(-6.32783201705067,53.9565760325528,
-19.4188266920463));
#151406=CARTESIAN_POINT('Ctrl Pts',(3.578523961509,53.6729115432176,-20.1078309249584));
#151407=CARTESIAN_POINT('Ctrl Pts',(12.6388680217749,53.3892470538825,-16.043383707438));
#151408=CARTESIAN_POINT('Ctrl Pts',(18.7114006150979,53.1055825645473,-8.18624684292945));
#151409=CARTESIAN_POINT('Ctrl Pts',(20.3605364075023,52.8219180752122,1.60611038358585));
#151410=CARTESIAN_POINT('Ctrl Pts',(17.1964366226151,52.5382535858769,11.0187886481856));
#151411=CARTESIAN_POINT('Ctrl Pts',(9.96708718002274,52.2545890965418,17.8266162724855));
#151412=CARTESIAN_POINT('Ctrl Pts',(0.381514580940291,51.9709246072066,
20.4202240336472));
#151413=CARTESIAN_POINT('Ctrl Pts',(-9.29424901920701,51.6872601178715,
18.1864792752938));
#151414=CARTESIAN_POINT('Ctrl Pts',(-16.7728468799808,51.4035956285364,
11.6534416476308));
#151415=CARTESIAN_POINT('Ctrl Pts',(-20.2863350982357,51.1199311392012,
2.36552407582162));
#151416=CARTESIAN_POINT('Ctrl Pts',(-19.0041229241428,50.8362666498662,
-7.48160453054787));
#151417=CARTESIAN_POINT('Ctrl Pts',(-13.2293261339785,50.552602160531,-15.5600779385785));
#151418=CARTESIAN_POINT('Ctrl Pts',(-4.32710965711362,50.2689376711959,
-19.9601407045388));
#151419=CARTESIAN_POINT('Ctrl Pts',(5.59803780861646,49.9852731818607,-19.641615712896));
#151420=CARTESIAN_POINT('Ctrl Pts',(14.1998061953725,49.7016086925256,-14.6798024199021));
#151421=CARTESIAN_POINT('Ctrl Pts',(19.4447329190163,49.4179442031904,-6.24767610993663));
#151422=CARTESIAN_POINT('Ctrl Pts',(20.0929145454661,49.1342797138553,3.6614041231438));
#151423=CARTESIAN_POINT('Ctrl Pts',(15.9911205946964,48.8506152245201,12.7049264931452));
#151424=CARTESIAN_POINT('Ctrl Pts',(8.10901731720995,48.566950735185,18.7449975520795));
#151425=CARTESIAN_POINT('Ctrl Pts',(-1.69006192324604,48.2832862458497,
20.3537413212014));
#151426=CARTESIAN_POINT('Ctrl Pts',(-11.0896096352173,47.9996217565146,
17.1508499268804));
#151427=CARTESIAN_POINT('Ctrl Pts',(-17.8675677913534,47.7159572671794,
9.89348858073751));
#151428=CARTESIAN_POINT('Ctrl Pts',(-20.4216235152184,47.4322927778444,
0.297301325713269));
#151429=CARTESIAN_POINT('Ctrl Pts',(-18.1479966891463,47.1486282885093,
-9.36916811923689));
#151430=CARTESIAN_POINT('Ctrl Pts',(-11.5841738917515,46.8649637991741,
-16.8207612883998));
#151431=CARTESIAN_POINT('Ctrl Pts',(-2.2818462878682,46.581299309839,-20.2959176337082));
#151432=CARTESIAN_POINT('Ctrl Pts',(7.55991097974546,46.2976348205038,-18.9731083656324));
#151433=CARTESIAN_POINT('Ctrl Pts',(15.6145013118357,46.0139703311687,-13.16504629154));
#151434=CARTESIAN_POINT('Ctrl Pts',(19.9778153135633,45.7303058418335,-4.24476034339613));
#151435=CARTESIAN_POINT('Ctrl Pts',(19.6183632578549,45.4466413524984,5.67898918457795));
#151436=CARTESIAN_POINT('Ctrl Pts',(14.621119799914,45.1629768631631,14.2602226796174));
#151437=CARTESIAN_POINT('Ctrl Pts',(6.1674359239932,44.8793123738281,19.4703320259092));
#151438=CARTESIAN_POINT('Ctrl Pts',(-3.74423305120258,44.5956478844928,
20.0776446311312));
#151439=CARTESIAN_POINT('Ctrl Pts',(-12.7707633619448,44.3119833951578,
15.9385914756894));
#151440=CARTESIAN_POINT('Ctrl Pts',(-18.7782784907623,44.0283189058226,
8.03164690453235));
#151441=CARTESIAN_POINT('Ctrl Pts',(-20.3465986985498,43.7446544164875,
-1.77398322311195));
#151442=CARTESIAN_POINT('Ctrl Pts',(-17.1049722625451,43.4609899271523,
-11.1602427829002));
#151443=CARTESIAN_POINT('Ctrl Pts',(-9.81972137877189,43.1773254378172,
-17.9082150735074));
#151444=CARTESIAN_POINT('Ctrl Pts',(-0.213083191470515,42.893660948482,
-20.4226758929682));
#151445=CARTESIAN_POINT('Ctrl Pts',(9.443927974472,42.6099964591469,-18.1092053798253));
#151446=CARTESIAN_POINT('Ctrl Pts',(16.868389595499,42.3263319698117,-11.5147091813111));
#151447=CARTESIAN_POINT('Ctrl Pts',(20.3051550357961,42.0426674804766,-2.19812967042301));
#151448=CARTESIAN_POINT('Ctrl Pts',(18.941771135994,41.7590029911413,7.63808885175711));
#151449=CARTESIAN_POINT('Ctrl Pts',(13.1005425677583,41.4753385018062,15.6686591483147));
#151450=CARTESIAN_POINT('Ctrl Pts',(4.16233883973193,41.191674012471,19.9951501734537));
#151451=CARTESIAN_POINT('Ctrl Pts',(-5.75984398126879,40.9080095231359,
19.5947771711538));
#151452=CARTESIAN_POINT('Ctrl Pts',(-14.3203966528292,40.6243450338009,
14.5621885299326));
#151453=CARTESIAN_POINT('Ctrl Pts',(-19.4956000167,40.3406805444657,6.08709085398259));
#151454=CARTESIAN_POINT('Ctrl Pts',(-20.0620332731684,40.0570160551306,
-3.82699830439993));
#151455=CARTESIAN_POINT('Ctrl Pts',(-15.8857913022283,39.7733515657954,
-12.8363830488904));
#151456=CARTESIAN_POINT('Ctrl Pts',(-7.95413990434726,39.4896870764602,
-18.8112400829384));
#151457=CARTESIAN_POINT('Ctrl Pts',(1.85787435431672,39.2060225871252,-20.3391100581702));
#151458=CARTESIAN_POINT('Ctrl Pts',(11.2306861376571,38.92235809779,-17.0588037082239));
#151459=CARTESIAN_POINT('Ctrl Pts',(17.9485578054405,38.6386936084548,-9.74578718088502));
#151460=CARTESIAN_POINT('Ctrl Pts',(20.4233809594614,38.3550291191197,-0.128861433661739));
#151461=CARTESIAN_POINT('Ctrl Pts',(18.0701061018895,38.0713646297846,9.51852722499672));
#151462=CARTESIAN_POINT('Ctrl Pts',(11.4450486506248,37.7877001404493,16.9157310352918));
#151463=CARTESIAN_POINT('Ctrl Pts',(2.11437566954724,37.5040356511143,20.3140471262575));
#151464=CARTESIAN_POINT('Ctrl Pts',(-7.71613682582219,37.2203711617791,
18.9101117769003));
#151465=CARTESIAN_POINT('Ctrl Pts',(-15.7225505275519,36.9367066724439,
13.0358160589347));
#151466=CARTESIAN_POINT('Ctrl Pts',(-20.0121449792825,36.6530421831088,
4.07984654069534));
#151467=CARTESIAN_POINT('Ctrl Pts',(-19.570857878601,36.3693776937737,-5.84060080529386));
#151468=CARTESIAN_POINT('Ctrl Pts',(-14.5030095606927,36.0857132044385,
-14.3803271303707));
#151469=CARTESIAN_POINT('Ctrl Pts',(-6.00664236988544,35.8020487151034,
-19.5205363835633));
#151470=CARTESIAN_POINT('Ctrl Pts',(3.90969868212814,35.5183842257682,-20.0460808931517));
#151471=CARTESIAN_POINT('Ctrl Pts',(12.9017840257226,35.2347197364331,-15.8327206611571));
#151472=CARTESIAN_POINT('Ctrl Pts',(18.8438825892667,34.9510552470979,-7.87649825435995));
#151473=CARTESIAN_POINT('Ctrl Pts',(20.3312738920437,34.6673907577629,1.94173512410548));
#151474=CARTESIAN_POINT('Ctrl Pts',(17.0123483056708,34.3837262684276,11.3009360443548));
#151475=CARTESIAN_POINT('Ctrl Pts',(9.67168075942046,34.1000617790925,17.988600194117));
#151476=CARTESIAN_POINT('Ctrl Pts',(0.0446503983630494,33.8163972897572,
20.4237289590255));
#151477=CARTESIAN_POINT('Ctrl Pts',(-9.59299031791114,33.5327328004222,
18.0307189233321));
#151478=CARTESIAN_POINT('Ctrl Pts',(-16.9627335925823,33.2490683110871,
11.375154844335));
#151479=CARTESIAN_POINT('Ctrl Pts',(-20.3226957496675,32.9654038217519,
2.03066268125984));
#151480=CARTESIAN_POINT('Ctrl Pts',(-18.8779274714526,32.6817393324168,
-7.79420718800329));
#151481=CARTESIAN_POINT('Ctrl Pts',(-12.9712759915485,32.3980748430816,
-15.7758642817733));
#151482=CARTESIAN_POINT('Ctrl Pts',(-3.99643345408108,32.1144103537465,
-20.0294682376252));
#151483=CARTESIAN_POINT('Ctrl Pts',(2.61383238833494,31.9253006941897,-19.7060586818794));
#151484=CARTESIAN_POINT('Ctrl Pts',(5.68750092507729,31.8307458644113,-18.7749514739398));
#151485=CARTESIAN_POINT('Ctrl Pts',(2.35186191061921,55.6539697688606,19.4708707338767));
#151486=CARTESIAN_POINT('Ctrl Pts',(-0.835730517712384,55.5594149390822,
19.855896001685));
#151487=CARTESIAN_POINT('Ctrl Pts',(-7.40052372490683,55.3703052795254,
19.0306629501947));
#151488=CARTESIAN_POINT('Ctrl Pts',(-15.5016983482262,55.0866407901903,
13.2895427859857));
#151489=CARTESIAN_POINT('Ctrl Pts',(-19.9367602075072,54.8029763008551,
4.40842349935545));
#151490=CARTESIAN_POINT('Ctrl Pts',(-19.6594995289409,54.51931181152,-5.51564787213054));
#151491=CARTESIAN_POINT('Ctrl Pts',(-14.7343535237793,54.2356473221848,
-14.1354189980568));
#151492=CARTESIAN_POINT('Ctrl Pts',(-6.32618393068655,53.9519828328497,
-19.4137693747118));
#151493=CARTESIAN_POINT('Ctrl Pts',(3.5775919401194,53.6683183435145,-20.1025941613248));
#151494=CARTESIAN_POINT('Ctrl Pts',(12.6355764578951,53.3846538541794,-16.0392054669125));
#151495=CARTESIAN_POINT('Ctrl Pts',(18.7065275181928,53.1009893648442,-8.18411486591757));
#151496=CARTESIAN_POINT('Ctrl Pts',(20.355233839487,52.8173248755091,1.60569209767359));
#151497=CARTESIAN_POINT('Ctrl Pts',(17.1919580836104,52.5336603861739,11.015918981818));
#151498=CARTESIAN_POINT('Ctrl Pts',(9.9644914139466,52.2499958968388,17.8219736165744));
#151499=CARTESIAN_POINT('Ctrl Pts',(0.381415220757358,51.9663314075036,
20.4149059143575));
#151500=CARTESIAN_POINT('Ctrl Pts',(-9.29182848092971,51.6826669181685,
18.181742898894));
#151501=CARTESIAN_POINT('Ctrl Pts',(-16.7684786616583,51.3990024288333,
11.6504066959607));
#151502=CARTESIAN_POINT('Ctrl Pts',(-20.2810518480289,51.1153379394982,
2.36490801307118));
#151503=CARTESIAN_POINT('Ctrl Pts',(-18.9991736056591,50.8316734501631,
-7.47965606682882));
#151504=CARTESIAN_POINT('Ctrl Pts',(-13.2258807684735,50.5480089608279,
-15.5560255662346));
#151505=CARTESIAN_POINT('Ctrl Pts',(-4.32598273092673,50.2643444714928,
-19.9549424065277));
#151506=CARTESIAN_POINT('Ctrl Pts',(5.59657988960176,49.9806799821576,-19.636500369603));
#151507=CARTESIAN_POINT('Ctrl Pts',(14.1961080839485,49.6970154928225,-14.6759793011752));
#151508=CARTESIAN_POINT('Ctrl Pts',(19.4396688506857,49.4133510034873,-6.24604900305533));
#151509=CARTESIAN_POINT('Ctrl Pts',(20.0876816686406,49.1296865141522,3.66045056925605));
#151510=CARTESIAN_POINT('Ctrl Pts',(15.9869559642162,48.846022024817,12.7016176991295));
#151511=CARTESIAN_POINT('Ctrl Pts',(8.10690545391116,48.5623575354819,18.7401157185831));
#151512=CARTESIAN_POINT('Ctrl Pts',(-1.68962177376686,48.2786930461467,
20.3484405162329));
#151513=CARTESIAN_POINT('Ctrl Pts',(-11.0867215245292,47.9950285568116,
17.1463832635249));
#151514=CARTESIAN_POINT('Ctrl Pts',(-17.8629144703433,47.7113640674764,
9.89091198056374));
#151515=CARTESIAN_POINT('Ctrl Pts',(-20.4163050314229,47.4276995781413,
0.297223898358779));
#151516=CARTESIAN_POINT('Ctrl Pts',(-18.1432703349345,47.1440350888062,
-9.36672806990475));
#151517=CARTESIAN_POINT('Ctrl Pts',(-11.5811569797474,46.860370599471,-16.8163805913277));
#151518=CARTESIAN_POINT('Ctrl Pts',(-2.28125201765766,46.5767061101359,
-20.2906318879902));
#151519=CARTESIAN_POINT('Ctrl Pts',(7.55794212237173,46.2930416208007,-18.9681671243389));
#151520=CARTESIAN_POINT('Ctrl Pts',(15.6104347657974,46.0093771314656,-13.1616176667141));
#151521=CARTESIAN_POINT('Ctrl Pts',(19.9726124124846,45.7257126421304,-4.2436548637517));
#151522=CARTESIAN_POINT('Ctrl Pts',(19.61325397029,45.4420481527953,5.67751018307102));
#151523=CARTESIAN_POINT('Ctrl Pts',(14.617311964133,45.1583836634601,14.256508833694));
#151524=CARTESIAN_POINT('Ctrl Pts',(6.1658297143793,44.874719174125,19.4652612907007));
#151525=CARTESIAN_POINT('Ctrl Pts',(-3.74325792585103,44.5910546847898,
20.0724157311104));
#151526=CARTESIAN_POINT('Ctrl Pts',(-12.7674374217743,44.3073901954547,
15.934440525574));
#151527=CARTESIAN_POINT('Ctrl Pts',(-18.77338798978,44.0237257061195,8.02955519111489));
#151528=CARTESIAN_POINT('Ctrl Pts',(-20.3412997537626,43.7400612167844,
-1.77352121767841));
#151529=CARTESIAN_POINT('Ctrl Pts',(-17.1005175472903,43.4563967274492,
-11.1573362769433));
#151530=CARTESIAN_POINT('Ctrl Pts',(-9.81716399008091,43.1727322381141,
-17.9035511665657));
#151531=CARTESIAN_POINT('Ctrl Pts',(-0.213027697376223,42.8890677487789,
-20.4173571350978));
#151532=CARTESIAN_POINT('Ctrl Pts',(9.44146845513648,42.6054032594438,-18.1044891281869));
#151533=CARTESIAN_POINT('Ctrl Pts',(16.8639964943994,42.3217387701086,-11.5117103602749));
#151534=CARTESIAN_POINT('Ctrl Pts',(20.2998668843451,42.0380742807735,-2.19755720286068));
#151535=CARTESIAN_POINT('Ctrl Pts',(18.9368380559786,41.7544097914383,7.63609963421245));
#151536=CARTESIAN_POINT('Ctrl Pts',(13.0971307418911,41.4707453021032,15.6645784977378));
#151537=CARTESIAN_POINT('Ctrl Pts',(4.16125482544413,41.187080812768,19.9899427577892));
#151538=CARTESIAN_POINT('Ctrl Pts',(-5.75834392242889,40.9034163234329,
19.5896740262063));
#151539=CARTESIAN_POINT('Ctrl Pts',(-14.3166671355611,40.6197518340978,
14.5583960418542));
#151540=CARTESIAN_POINT('Ctrl Pts',(-19.4905227008492,40.3360873447626,
6.08550556895152));
#151541=CARTESIAN_POINT('Ctrl Pts',(-20.056808438875,40.0524228554275,-3.82600162416772));
#151542=CARTESIAN_POINT('Ctrl Pts',(-15.8816541030699,39.7687583660923,
-12.8330400191265));
#151543=CARTESIAN_POINT('Ctrl Pts',(-7.95206837638299,39.4850938767571,
-18.8063409976389));
#151544=CARTESIAN_POINT('Ctrl Pts',(1.85739050078578,39.2014293874221,-20.3338130636791));
#151545=CARTESIAN_POINT('Ctrl Pts',(11.22776128586,38.9177648980869,-17.0543610168275));
#151546=CARTESIAN_POINT('Ctrl Pts',(17.9438833918827,38.6341004087517,-9.74324904716811));
#151547=CARTESIAN_POINT('Ctrl Pts',(20.418062017967,38.3504359194166,-0.128827873771525));
#151548=CARTESIAN_POINT('Ctrl Pts',(18.0654000330317,38.0667714300815,9.51604827748511));
#151549=CARTESIAN_POINT('Ctrl Pts',(11.4420679715514,37.7831069407463,16.911325604874));
#151550=CARTESIAN_POINT('Ctrl Pts',(2.11382501437564,37.4994424514112,20.3087566590058));
#151551=CARTESIAN_POINT('Ctrl Pts',(-7.7141272819496,37.215777962076,18.9051869420536));
#151552=CARTESIAN_POINT('Ctrl Pts',(-15.7184558418048,36.9321134727409,
13.0324210900526));
#151553=CARTESIAN_POINT('Ctrl Pts',(-20.0069331376461,36.6484489834057,
4.07878401019037));
#151554=CARTESIAN_POINT('Ctrl Pts',(-19.5657609629451,36.3647844940706,
-5.83907971461386));
#151555=CARTESIAN_POINT('Ctrl Pts',(-14.4992324850331,36.0811200047354,
-14.3765820052173));
#151556=CARTESIAN_POINT('Ctrl Pts',(-6.00507803595772,35.7974555154003,
-19.515452573347));
#151557=CARTESIAN_POINT('Ctrl Pts',(3.90868046309055,35.5137910260651,-20.0408602135774));
#151558=CARTESIAN_POINT('Ctrl Pts',(12.8984239649587,35.23012653673,-15.8285972830403));
#151559=CARTESIAN_POINT('Ctrl Pts',(18.8389749994973,34.9464620473948,-7.87444694762198));
#151560=CARTESIAN_POINT('Ctrl Pts',(20.3259789448351,34.6627975580598,1.94122943178962));
#151561=CARTESIAN_POINT('Ctrl Pts',(17.0079176999362,34.3791330687245,11.2979928942992));
#151562=CARTESIAN_POINT('Ctrl Pts',(9.66916195122188,34.0954685793894,17.9839153577354));
#151563=CARTESIAN_POINT('Ctrl Pts',(0.0446387187243297,33.8118040900542,
20.4184099158022));
#151564=CARTESIAN_POINT('Ctrl Pts',(-9.59049187580613,33.5281396007191,
18.026023134332));
#151565=CARTESIAN_POINT('Ctrl Pts',(-16.9583161239834,33.244475111384,11.3721923239707));
#151566=CARTESIAN_POINT('Ctrl Pts',(-20.3174026259039,32.9608106220488,
2.03013391545447));
#151567=CARTESIAN_POINT('Ctrl Pts',(-18.8730118246912,32.6771461327137,
-7.79217748683771));
#151568=CARTESIAN_POINT('Ctrl Pts',(-12.9678962068931,32.3934816433785,
-15.7717553590965));
#151569=CARTESIAN_POINT('Ctrl Pts',(-3.9953961133503,32.1098171540434,-20.0242526358475));
#151570=CARTESIAN_POINT('Ctrl Pts',(2.6131573529861,31.9207074944866,-19.7009253634569));
#151571=CARTESIAN_POINT('Ctrl Pts',(5.68601985479465,31.8261526647082,-18.7700623278891));
#151572=CARTESIAN_POINT('Ctrl Pts',(2.35124930762562,55.6493765691575,19.4657990442313));
#151573=CARTESIAN_POINT('Ctrl Pts',(-0.835506991249996,55.5548217393791,
19.8507233170175));
#151574=CARTESIAN_POINT('Ctrl Pts',(-7.39859942014385,55.3657120798223,
19.025705568943));
#151575=CARTESIAN_POINT('Ctrl Pts',(-15.4976584671414,55.0820475904872,
13.2860807705753));
#151576=CARTESIAN_POINT('Ctrl Pts',(-19.931567470506,54.798383101152,4.40727512992858));
#151577=CARTESIAN_POINT('Ctrl Pts',(-19.654377781028,54.5147186118169,-5.51421105245834));
#151578=CARTESIAN_POINT('Ctrl Pts',(-14.7305154059527,54.2310541224818,
-14.13173668801));
#151579=CARTESIAN_POINT('Ctrl Pts',(-6.32453584432243,53.9473896331466,
-19.4087120573774));
#151580=CARTESIAN_POINT('Ctrl Pts',(3.57665991872979,53.6637251438114,-20.0973573976911));
#151581=CARTESIAN_POINT('Ctrl Pts',(12.6322848940153,53.3800606544763,-16.035027226387));
#151582=CARTESIAN_POINT('Ctrl Pts',(18.7016544212876,53.0963961651411,-8.18198288890569));
#151583=CARTESIAN_POINT('Ctrl Pts',(20.3499312714717,52.812731675806,1.60527381176133));
#151584=CARTESIAN_POINT('Ctrl Pts',(17.1874795446057,52.5290671864708,11.0130493154504));
#151585=CARTESIAN_POINT('Ctrl Pts',(9.96189564787046,52.2454026971357,17.8173309606632));
#151586=CARTESIAN_POINT('Ctrl Pts',(0.381315860574426,51.9617382078005,
20.4095877950678));
#151587=CARTESIAN_POINT('Ctrl Pts',(-9.2894079426524,51.6780737184654,18.1770065224941));
#151588=CARTESIAN_POINT('Ctrl Pts',(-16.7641104433357,51.3944092291302,
11.6473717442906));
#151589=CARTESIAN_POINT('Ctrl Pts',(-20.2757685978221,51.1107447397951,
2.36429195032073));
#151590=CARTESIAN_POINT('Ctrl Pts',(-18.9942242871754,50.82708025046,-7.47770760310978));
#151591=CARTESIAN_POINT('Ctrl Pts',(-13.2224354029684,50.5434157611248,
-15.5519731938906));
#151592=CARTESIAN_POINT('Ctrl Pts',(-4.32485580473984,50.2597512717897,
-19.9497441085165));
#151593=CARTESIAN_POINT('Ctrl Pts',(5.59512197058706,49.9760867824545,-19.6313850263099));
#151594=CARTESIAN_POINT('Ctrl Pts',(14.1924099725245,49.6924222931194,-14.6721561824483));
#151595=CARTESIAN_POINT('Ctrl Pts',(19.4346047823551,49.4087578037842,-6.24442189617403));
#151596=CARTESIAN_POINT('Ctrl Pts',(20.0824487918151,49.1250933144491,3.6594970153683));
#151597=CARTESIAN_POINT('Ctrl Pts',(15.982791333736,48.8414288251139,12.6983089051138));
#151598=CARTESIAN_POINT('Ctrl Pts',(8.10479359061236,48.5577643357788,18.7352338850867));
#151599=CARTESIAN_POINT('Ctrl Pts',(-1.68918162428767,48.2740998464436,
20.3431397112644));
#151600=CARTESIAN_POINT('Ctrl Pts',(-11.0838334138411,47.9904353571085,
17.1419166001694));
#151601=CARTESIAN_POINT('Ctrl Pts',(-17.8582611493331,47.7067708677733,
9.88833538038999));
#151602=CARTESIAN_POINT('Ctrl Pts',(-20.4109865476274,47.4231063784382,
0.297146471004289));
#151603=CARTESIAN_POINT('Ctrl Pts',(-18.1385439807228,47.1394418891031,
-9.3642880205726));
#151604=CARTESIAN_POINT('Ctrl Pts',(-11.5781400677432,46.8557773997679,
-16.8119998942556));
#151605=CARTESIAN_POINT('Ctrl Pts',(-2.28065774744712,46.5721129104328,
-20.2853461422722));
#151606=CARTESIAN_POINT('Ctrl Pts',(7.55597326499801,46.2884484210976,-18.9632258830455));
#151607=CARTESIAN_POINT('Ctrl Pts',(15.6063682197591,46.0047839317625,-13.1581890418883));
#151608=CARTESIAN_POINT('Ctrl Pts',(19.967409511406,45.7211194424273,-4.24254938410727));
#151609=CARTESIAN_POINT('Ctrl Pts',(19.6081446827251,45.4374549530922,5.67603118156409));
#151610=CARTESIAN_POINT('Ctrl Pts',(14.6135041283519,45.153790463757,14.2527949877705));
#151611=CARTESIAN_POINT('Ctrl Pts',(6.16422350476539,44.8701259744219,19.4601905554922));
#151612=CARTESIAN_POINT('Ctrl Pts',(-3.74228280049948,44.5864614850867,
20.0671868310897));
#151613=CARTESIAN_POINT('Ctrl Pts',(-12.7641114816037,44.3027969957516,
15.9302895754586));
#151614=CARTESIAN_POINT('Ctrl Pts',(-18.7684974887977,44.0191325064164,
8.02746347769743));
#151615=CARTESIAN_POINT('Ctrl Pts',(-20.3360008089754,43.7354680170813,
-1.77305921224488));
#151616=CARTESIAN_POINT('Ctrl Pts',(-17.0960628320355,43.4518035277461,
-11.1544297709865));
#151617=CARTESIAN_POINT('Ctrl Pts',(-9.81460660138991,43.168139038411,-17.8988872596239));
#151618=CARTESIAN_POINT('Ctrl Pts',(-0.212972203281932,42.8844745490758,
-20.4120383772274));
#151619=CARTESIAN_POINT('Ctrl Pts',(9.43900893580097,42.6008100597407,-18.0997728765485));
#151620=CARTESIAN_POINT('Ctrl Pts',(16.8596033932998,42.3171455704055,-11.5087115392387));
#151621=CARTESIAN_POINT('Ctrl Pts',(20.2945787328941,42.0334810810704,-2.19698473529835));
#151622=CARTESIAN_POINT('Ctrl Pts',(18.9319049759631,41.7498165917352,7.6341104166678));
#151623=CARTESIAN_POINT('Ctrl Pts',(13.093718916024,41.4661521024001,15.6604978471609));
#151624=CARTESIAN_POINT('Ctrl Pts',(4.16017081115633,41.1824876130649,19.9847353421248));
#151625=CARTESIAN_POINT('Ctrl Pts',(-5.75684386358899,40.8988231237298,
19.5845708812588));
#151626=CARTESIAN_POINT('Ctrl Pts',(-14.3129376182929,40.6151586343947,
14.5546035537758));
#151627=CARTESIAN_POINT('Ctrl Pts',(-19.4854453849984,40.3314941450595,
6.08392028392046));
#151628=CARTESIAN_POINT('Ctrl Pts',(-20.0515836045816,40.0478296557244,
-3.8250049439355));
#151629=CARTESIAN_POINT('Ctrl Pts',(-15.8775169039115,39.7641651663892,
-12.8296969893626));
#151630=CARTESIAN_POINT('Ctrl Pts',(-7.94999684841872,39.480500677054,-18.8014419123395));
#151631=CARTESIAN_POINT('Ctrl Pts',(1.85690664725484,39.196836187719,-20.3285160691879));
#151632=CARTESIAN_POINT('Ctrl Pts',(11.2248364340628,38.9131716983838,-17.049918325431));
#151633=CARTESIAN_POINT('Ctrl Pts',(17.9392089783248,38.6295072090486,-9.7407109134512));
#151634=CARTESIAN_POINT('Ctrl Pts',(20.4127430764725,38.3458427197135,-0.128794313881315));
#151635=CARTESIAN_POINT('Ctrl Pts',(18.0606939641738,38.0621782303784,9.51356932997351));
#151636=CARTESIAN_POINT('Ctrl Pts',(11.4390872924781,37.7785137410432,16.9069201744562));
#151637=CARTESIAN_POINT('Ctrl Pts',(2.11327435920404,37.4948492517081,20.3034661917541));
#151638=CARTESIAN_POINT('Ctrl Pts',(-7.712117738077,37.2111847623729,18.9002621072068));
#151639=CARTESIAN_POINT('Ctrl Pts',(-15.7143611560578,36.9275202730378,
13.0290261211706));
#151640=CARTESIAN_POINT('Ctrl Pts',(-20.0017212960097,36.6438557837026,
4.07772147968539));
#151641=CARTESIAN_POINT('Ctrl Pts',(-19.5606640472892,36.3601912943675,
-5.83755862393387));
#151642=CARTESIAN_POINT('Ctrl Pts',(-14.4954554093735,36.0765268050323,
-14.3728368800639));
#151643=CARTESIAN_POINT('Ctrl Pts',(-6.00351370203,35.7928623156972,-19.5103687631306));
#151644=CARTESIAN_POINT('Ctrl Pts',(3.90766224405295,35.509197826362,-20.0356395340032));
#151645=CARTESIAN_POINT('Ctrl Pts',(12.8950639041948,35.2255333370269,-15.8244739049234));
#151646=CARTESIAN_POINT('Ctrl Pts',(18.8340674097279,34.9418688476917,-7.87239564088401));
#151647=CARTESIAN_POINT('Ctrl Pts',(20.3206839976264,34.6582043583567,1.94072373947375));
#151648=CARTESIAN_POINT('Ctrl Pts',(17.0034870942015,34.3745398690214,11.2950497442436));
#151649=CARTESIAN_POINT('Ctrl Pts',(9.6666431430233,34.0908753796863,17.9792305213538));
#151650=CARTESIAN_POINT('Ctrl Pts',(0.04462703908561,33.8072108903511,20.4130908725788));
#151651=CARTESIAN_POINT('Ctrl Pts',(-9.58799343370113,33.523546401016,18.0213273453319));
#151652=CARTESIAN_POINT('Ctrl Pts',(-16.9538986553845,33.2398819116809,
11.3692298036064));
#151653=CARTESIAN_POINT('Ctrl Pts',(-20.3121095021403,32.9562174223457,
2.0296051496491));
#151654=CARTESIAN_POINT('Ctrl Pts',(-18.8680961779298,32.6725529330106,
-7.79014778567214));
#151655=CARTESIAN_POINT('Ctrl Pts',(-12.9645164222377,32.3888884436754,
-15.7676464364197));
#151656=CARTESIAN_POINT('Ctrl Pts',(-3.99435877261951,32.1052239543403,
-20.0190370340698));
#151657=CARTESIAN_POINT('Ctrl Pts',(2.61248231763726,31.9161142947835,-19.6957920450345));
#151658=CARTESIAN_POINT('Ctrl Pts',(5.684538784512,31.8215594650051,-18.7651731818384));
#151659=CARTESIAN_POINT('Ctrl Pts',(2.32499489361428,55.4525251533119,19.2484409165708));
#151660=CARTESIAN_POINT('Ctrl Pts',(-0.825927285719014,55.3579703235335,
19.6290368312674));
#151661=CARTESIAN_POINT('Ctrl Pts',(-7.31612921601654,55.1688606639768,
18.813246372444));
#151662=CARTESIAN_POINT('Ctrl Pts',(-15.3245207063658,54.8851961746416,
13.1377086815575));
#151663=CARTESIAN_POINT('Ctrl Pts',(-19.7090215990246,54.6015316853065,
4.35805929734841));
#151664=CARTESIAN_POINT('Ctrl Pts',(-19.4348742990482,54.3178671959714,
-5.45263306650719));
#151665=CARTESIAN_POINT('Ctrl Pts',(-14.5660246419556,54.0342027066362,
-13.9739234002933));
#151666=CARTESIAN_POINT('Ctrl Pts',(-6.25390357157437,53.750538217301,-19.1919698858997));
#151667=CARTESIAN_POINT('Ctrl Pts',(3.53671614488966,53.4668737279659,-19.8729246705337));
#151668=CARTESIAN_POINT('Ctrl Pts',(12.491217870594,53.1832092386308,-15.8559597752955));
#151669=CARTESIAN_POINT('Ctrl Pts',(18.492807411069,52.8995447492956,-8.0906124455394));
#151670=CARTESIAN_POINT('Ctrl Pts',(20.1226783565312,52.6158802599605,1.58734727266439));
#151671=CARTESIAN_POINT('Ctrl Pts',(16.9955421586899,52.3322157706253,10.8900636139818));
#151672=CARTESIAN_POINT('Ctrl Pts',(9.85064853032163,52.0485512812902,17.6183599930405));
#151673=CARTESIAN_POINT('Ctrl Pts',(0.37705756702019,51.764886791955,20.1816683969376));
#151674=CARTESIAN_POINT('Ctrl Pts',(-9.18567058791066,51.4812223026199,
17.9740189624988));
#151675=CARTESIAN_POINT('Ctrl Pts',(-16.5769010866546,51.1975578132847,
11.5173023870012));
#151676=CARTESIAN_POINT('Ctrl Pts',(-20.0493435889592,50.9138933239496,
2.33788926101594));
#151677=CARTESIAN_POINT('Ctrl Pts',(-18.782110637875,50.6302288346144,-7.39420201515054));
#151678=CARTESIAN_POINT('Ctrl Pts',(-13.0747768813237,50.3465643452793,
-15.3783000934356));
#151679=CARTESIAN_POINT('Ctrl Pts',(-4.27655896815896,50.0628998559441,
-19.7269599080372));
#151680=CARTESIAN_POINT('Ctrl Pts',(5.53263972709995,49.779235366609,-19.4121560280371));
#151681=CARTESIAN_POINT('Ctrl Pts',(14.0339194829231,49.4955708772738,-14.5083082370103));
#151682=CARTESIAN_POINT('Ctrl Pts',(19.2175732824715,49.2119063879387,-6.17468874411822));
#151683=CARTESIAN_POINT('Ctrl Pts',(19.8581826421499,48.9282418986035,3.61863042017902));
#151684=CARTESIAN_POINT('Ctrl Pts',(15.8043071702995,48.6445774092684,12.5565034472994));
#151685=CARTESIAN_POINT('Ctrl Pts',(8.01428516352118,48.3609129199332,18.5260124495264));
#151686=CARTESIAN_POINT('Ctrl Pts',(-1.67031807517956,48.0772484305981,
20.1159623554698));
#151687=CARTESIAN_POINT('Ctrl Pts',(-10.9600572414944,47.7935839412629,
16.9504881706475));
#151688=CARTESIAN_POINT('Ctrl Pts',(-17.6588331060421,47.5099194519278,
9.77790965865729));
#151689=CARTESIAN_POINT('Ctrl Pts',(-20.18305152782,47.2262549625926,0.293828155811846));
#151690=CARTESIAN_POINT('Ctrl Pts',(-17.9359859430751,46.9425904732575,
-9.25971447776634));
#151691=CARTESIAN_POINT('Ctrl Pts',(-11.4488438389931,46.6589259839223,
-16.6242557340227));
#151692=CARTESIAN_POINT('Ctrl Pts',(-2.2551890241383,46.3752614945872,-20.0588141829296));
#151693=CARTESIAN_POINT('Ctrl Pts',(7.47159366326693,46.0915970052521,-18.7514583990392));
#151694=CARTESIAN_POINT('Ctrl Pts',(15.4320876752591,45.8079325159169,-13.0112479779224));
#151695=CARTESIAN_POINT('Ctrl Pts',(19.7444280366068,45.5242680265818,-4.19517168506042));
#151696=CARTESIAN_POINT('Ctrl Pts',(19.3891752156577,45.2406035372466,5.61264540269537));
#151697=CARTESIAN_POINT('Ctrl Pts',(14.4503111663073,44.9569390479115,14.0936301624802));
#151698=CARTESIAN_POINT('Ctrl Pts',(6.09538594988381,44.6732745585763,19.2428733322712));
#151699=CARTESIAN_POINT('Ctrl Pts',(-3.70049171400454,44.3896100692412,
19.8430911159138));
#151700=CARTESIAN_POINT('Ctrl Pts',(-12.6215711885806,44.105945579906,15.7523917133707));
#151701=CARTESIAN_POINT('Ctrl Pts',(-18.5589045895573,43.8222810905709,
7.93781861694916));
#151702=CARTESIAN_POINT('Ctrl Pts',(-20.1089031752381,43.5386166012357,
-1.75325897937906));
#151703=CARTESIAN_POINT('Ctrl Pts',(-16.9051464639723,43.2549521119006,
-11.02986522998));
#151704=CARTESIAN_POINT('Ctrl Pts',(-9.70500422891889,42.9712876225654,
-17.6990055335474));
#151705=CARTESIAN_POINT('Ctrl Pts',(-0.210593884955166,42.6876231332303,
-20.1840916113531));
#151706=CARTESIAN_POINT('Ctrl Pts',(9.33360096427893,42.4039586438951,-17.8976478063316));
#151707=CARTESIAN_POINT('Ctrl Pts',(16.6713276318887,42.12029415456,-11.3801906376871));
#151708=CARTESIAN_POINT('Ctrl Pts',(20.0679436707092,41.8366296652248,-2.17245041119846));
#151709=CARTESIAN_POINT('Ctrl Pts',(18.7204872610169,41.5529651758897,7.54885823618261));
#151710=CARTESIAN_POINT('Ctrl Pts',(12.9474978074302,41.2693006865546,15.4856128224382));
#151711=CARTESIAN_POINT('Ctrl Pts',(4.11371305596487,40.9856361972194,19.7615603850772));
#151712=CARTESIAN_POINT('Ctrl Pts',(-5.69255562759324,40.7019717078843,
19.3658646692227));
#151713=CARTESIAN_POINT('Ctrl Pts',(-14.1531011639442,40.4183072185491,
14.3920683504143));
#151714=CARTESIAN_POINT('Ctrl Pts',(-19.2678461342498,40.134642729214,6.01597949687477));
#151715=CARTESIAN_POINT('Ctrl Pts',(-19.8276621348665,39.8509782398788,
-3.78229007684054));
#151716=CARTESIAN_POINT('Ctrl Pts',(-15.7002083685513,39.5673137505437,
-12.686424285195));
#151717=CARTESIAN_POINT('Ctrl Pts',(-7.8612170785216,39.2836492612085,-18.5914811137912));
#151718=CARTESIAN_POINT('Ctrl Pts',(1.83617006735736,38.9999847718734,-20.1015020195678));
#151719=CARTESIAN_POINT('Ctrl Pts',(11.0994856427547,38.7163202825382,-16.859517265584));
#151720=CARTESIAN_POINT('Ctrl Pts',(17.7388769687032,38.4326557932031,-9.63193375415516));
#151721=CARTESIAN_POINT('Ctrl Pts',(20.1847884409948,38.148991303868,-0.12735603287229));
#151722=CARTESIAN_POINT('Ctrl Pts',(17.8590052988363,37.8653268145328,9.4073287223333));
#151723=CARTESIAN_POINT('Ctrl Pts',(11.3113439036215,37.5816623251977,16.7181160136924));
#151724=CARTESIAN_POINT('Ctrl Pts',(2.08967485184964,37.2979978358625,20.0767318809684));
#151725=CARTESIAN_POINT('Ctrl Pts',(-7.62599442925154,37.0143333465273,
18.6891977566313));
#151726=CARTESIAN_POINT('Ctrl Pts',(-15.5388746240397,36.7306688571922,
12.8835274547979));
#151727=CARTESIAN_POINT('Ctrl Pts',(-19.7783566544479,36.447004367857,4.03218445804355));
#151728=CARTESIAN_POINT('Ctrl Pts',(-19.3422248048934,36.163339878522,-5.77236902336261));
#151729=CARTESIAN_POINT('Ctrl Pts',(-14.3335807382467,35.8796753891867,
-14.2123315163459));
#151730=CARTESIAN_POINT('Ctrl Pts',(-5.93647081941352,35.5960108998517,
-19.2924911824296));
#151731=CARTESIAN_POINT('Ctrl Pts',(3.86402428529894,35.3123464105164,-19.8118961236782));
#151732=CARTESIAN_POINT('Ctrl Pts',(12.7510613000282,35.0286819211814,-15.6477576999141));
#151733=CARTESIAN_POINT('Ctrl Pts',(18.6237421338962,34.7450174318461,-7.78448249497116));
#151734=CARTESIAN_POINT('Ctrl Pts',(20.093757688683,34.4613529425111,1.91905121165081));
#151735=CARTESIAN_POINT('Ctrl Pts',(16.813603991288,34.1776884531758,11.1689147418606));
#151736=CARTESIAN_POINT('Ctrl Pts',(9.55869422022682,33.8940239638408,17.778451819285));
#151737=CARTESIAN_POINT('Ctrl Pts',(0.0441264831404723,33.6103594745056,
20.1851318772931));
#151738=CARTESIAN_POINT('Ctrl Pts',(-9.48091734348675,33.3266949851705,
17.8200792453289));
#151739=CARTESIAN_POINT('Ctrl Pts',(-16.7645785725748,33.0430304958353,
11.2422646451366));
#151740=CARTESIAN_POINT('Ctrl Pts',(-20.0852613408449,32.7593660065002,
2.0069437579902));
#151741=CARTESIAN_POINT('Ctrl Pts',(-18.6574256024406,32.475701517165,-7.70316059286179));
#151742=CARTESIAN_POINT('Ctrl Pts',(-12.8196685084334,32.1920370278299,
-15.5915497502714));
#151743=CARTESIAN_POINT('Ctrl Pts',(-3.94990131272888,31.9083725384947,
-19.7955112435984));
#151744=CARTESIAN_POINT('Ctrl Pts',(2.58355223125832,31.7192628789379,-19.4757926840709));
#151745=CARTESIAN_POINT('Ctrl Pts',(5.62106434382722,31.6247080491596,-18.5556383510944));
#151746=CARTESIAN_POINT('Ctrl Pts',(2.29623240287978,54.9887272875339,19.0103186286308));
#151747=CARTESIAN_POINT('Ctrl Pts',(-0.815983788566323,54.8941724577555,
19.3862392958837));
#151748=CARTESIAN_POINT('Ctrl Pts',(-7.22546411714879,54.7050627981988,
18.5805245364269));
#151749=CARTESIAN_POINT('Ctrl Pts',(-15.1350380983662,54.4213983088636,
12.9752015336346));
#151750=CARTESIAN_POINT('Ctrl Pts',(-19.4651871309031,54.1377338195285,
4.30414963445148));
#151751=CARTESIAN_POINT('Ctrl Pts',(-19.1944890608874,53.8540693301933,
-5.38518456035737));
#151752=CARTESIAN_POINT('Ctrl Pts',(-14.3858367459639,53.5704048408582,
-13.8010697766533));
#151753=CARTESIAN_POINT('Ctrl Pts',(-6.17654920598262,53.286740351523,-18.9545697240664));
#151754=CARTESIAN_POINT('Ctrl Pts',(3.4929702879451,53.0030758621879,-19.6271015565293));
#151755=CARTESIAN_POINT('Ctrl Pts',(12.3367033313028,52.7194113728527,-15.6598253868265));
#151756=CARTESIAN_POINT('Ctrl Pts',(18.26405653133,52.4357468835176,-7.99053357547642));
#151757=CARTESIAN_POINT('Ctrl Pts',(19.8737654420741,52.1520823941824,1.56771218797512));
#151758=CARTESIAN_POINT('Ctrl Pts',(16.7853116203566,51.8684179048472,10.7553561877176));
#151759=CARTESIAN_POINT('Ctrl Pts',(9.7287983418804,51.5847534155121,17.4004251975624));
#151760=CARTESIAN_POINT('Ctrl Pts',(0.372393496635935,51.301088926177,19.9320260995471));
#151761=CARTESIAN_POINT('Ctrl Pts',(-9.07204611197383,51.0174244368418,
17.7516847503357));
#151762=CARTESIAN_POINT('Ctrl Pts',(-16.3718488697615,50.7337599475067,
11.3748361765261));
#151763=CARTESIAN_POINT('Ctrl Pts',(-19.8013381235903,50.4500954581715,
2.30897014357578));
#151764=CARTESIAN_POINT('Ctrl Pts',(-18.5497805262892,50.1664309688364,
-7.30273754707229));
#151765=CARTESIAN_POINT('Ctrl Pts',(-12.9130450944124,49.8827664795012,
-15.1880742871875));
#151766=CARTESIAN_POINT('Ctrl Pts',(-4.22365898036825,49.5991019901661,
-19.4829422448911));
#151767=CARTESIAN_POINT('Ctrl Pts',(5.46420232823439,49.3154375008309,-19.1720324117574));
#151768=CARTESIAN_POINT('Ctrl Pts',(13.8603233358139,49.0317730114958,-14.3288440170322));
#151769=CARTESIAN_POINT('Ctrl Pts',(18.979856607036,48.7481085221606,-6.0983093564561));
#151770=CARTESIAN_POINT('Ctrl Pts',(19.6125417859329,48.4644440328255,3.57386884803818));
#151771=CARTESIAN_POINT('Ctrl Pts',(15.6088117608643,48.1807795434903,12.4011825745913));
#151772=CARTESIAN_POINT('Ctrl Pts',(7.91515041865896,47.8971150541552,18.2968502123193));
#151773=CARTESIAN_POINT('Ctrl Pts',(-1.64965664963515,47.6134505648201,
19.8671328272861));
#151774=CARTESIAN_POINT('Ctrl Pts',(-10.8244840173986,47.3297860754849,
16.7408147829438));
#151775=CARTESIAN_POINT('Ctrl Pts',(-17.440397664954,47.0461215861498,9.65695931067027));
#151776=CARTESIAN_POINT('Ctrl Pts',(-19.9333921230027,46.7624570968146,
0.290193573479362));
#151777=CARTESIAN_POINT('Ctrl Pts',(-17.7141221892633,46.4787926074795,
-9.14517407726722));
#151778=CARTESIAN_POINT('Ctrl Pts',(-11.3072244443864,46.1951281181443,
-16.4186177616698));
#151779=CARTESIAN_POINT('Ctrl Pts',(-2.22729288817802,45.9114636288091,
-19.8106915636451));
#151780=CARTESIAN_POINT('Ctrl Pts',(7.3791718793543,45.6277991394741,-18.519507450646));
#151781=CARTESIAN_POINT('Ctrl Pts',(15.2411965298458,45.3441346501388,-12.8503020267311));
#151782=CARTESIAN_POINT('Ctrl Pts',(19.5001942969629,45.0604701608038,-4.14327843866249));
#151783=CARTESIAN_POINT('Ctrl Pts',(19.149335866412,44.7768056714686,5.54321835353227));
#151784=CARTESIAN_POINT('Ctrl Pts',(14.2715643558846,44.4931411821334,13.919295408728));
#151785=CARTESIAN_POINT('Ctrl Pts',(6.01998751836924,44.2094766927983,19.0048437014954));
#151786=CARTESIAN_POINT('Ctrl Pts',(-3.65471753770749,43.9258122034632,
19.5976369381404));
#151787=CARTESIAN_POINT('Ctrl Pts',(-12.4654454438462,43.642147714128,15.5575384854444));
#151788=CARTESIAN_POINT('Ctrl Pts',(-18.3293354846332,43.3584832247928,
7.8396297445323));
#151789=CARTESIAN_POINT('Ctrl Pts',(-19.860160967385,43.0748187354577,-1.73157159515585));
#151790=CARTESIAN_POINT('Ctrl Pts',(-16.6960339420766,42.7911542461225,
-10.8934284981642));
#151791=CARTESIAN_POINT('Ctrl Pts',(-9.58495570324397,42.5074897567875,
-17.4800731693675));
#151792=CARTESIAN_POINT('Ctrl Pts',(-0.207988890170126,42.2238252674523,
-19.9344193409579));
#151793=CARTESIAN_POINT('Ctrl Pts',(9.21814660603553,41.9401607781171,-17.6762582858823));
#151794=CARTESIAN_POINT('Ctrl Pts',(16.4651073916866,41.656496288782,-11.2394204663684));
#151795=CARTESIAN_POINT('Ctrl Pts',(19.8197081218965,41.3728317994468,-2.14557773161848));
#151796=CARTESIAN_POINT('Ctrl Pts',(18.4889194180165,41.0891673101117,7.4554807084241));
#151797=CARTESIAN_POINT('Ctrl Pts',(12.7873404302362,40.8055028207765,15.2940595840619));
#151798=CARTESIAN_POINT('Ctrl Pts',(4.06282743286065,40.5218383314414,19.5171147224783));
#151799=CARTESIAN_POINT('Ctrl Pts',(-5.62214010851725,40.2381738421062,
19.1263136657279));
#151800=CARTESIAN_POINT('Ctrl Pts',(-13.9780307684675,39.9545093527711,
14.2140419893612));
#151801=CARTESIAN_POINT('Ctrl Pts',(-19.0295075960294,39.670844863436,5.9415633037382));
#151802=CARTESIAN_POINT('Ctrl Pts',(-19.5823988098096,39.3871803741007,
-3.73550407482647));
#151803=CARTESIAN_POINT('Ctrl Pts',(-15.5060006358226,39.1035158847657,
-12.5294963235376));
#151804=CARTESIAN_POINT('Ctrl Pts',(-7.7639757483737,38.8198513954304,-18.3615090452395));
#151805=CARTESIAN_POINT('Ctrl Pts',(1.81345709327477,38.5361869060954,-19.852851362199));
#151806=CARTESIAN_POINT('Ctrl Pts',(10.962187723492,38.2525224167602,-16.6509691656962));
#151807=CARTESIAN_POINT('Ctrl Pts',(17.5194514046147,37.9688579274251,-9.51278909236338));
#151808=CARTESIAN_POINT('Ctrl Pts',(19.935107551027,37.6851934380899,-0.125780669925069));
#151809=CARTESIAN_POINT('Ctrl Pts',(17.6380937766636,37.4015289487548,9.29096236976086));
#151810=CARTESIAN_POINT('Ctrl Pts',(11.1714253496994,37.1178644594196,16.5113170126989));
#151811=CARTESIAN_POINT('Ctrl Pts',(2.06382608535784,36.8341999700845,19.8283876240797));
#151812=CARTESIAN_POINT('Ctrl Pts',(-7.53166274505675,36.5505354807493,
18.4580169572718));
#151813=CARTESIAN_POINT('Ctrl Pts',(-15.3466625514509,36.2668709914142,
12.7241613749335));
#151814=CARTESIAN_POINT('Ctrl Pts',(-19.5337032236605,35.983206502079,3.98230732426164));
#151815=CARTESIAN_POINT('Ctrl Pts',(-19.1029662256092,35.6995420127439,
-5.70096623318445));
#151816=CARTESIAN_POINT('Ctrl Pts',(-14.1562778449197,35.4158775234087,
-14.0365284538077));
#151817=CARTESIAN_POINT('Ctrl Pts',(-5.86303814848935,35.1322130340736,
-19.0538477951946));
#151818=CARTESIAN_POINT('Ctrl Pts',(3.81622728966013,34.8485485447384,-19.5668278119631));
#151819=CARTESIAN_POINT('Ctrl Pts',(12.5933337176237,34.5648840554033,-15.4541987857508));
#151820=CARTESIAN_POINT('Ctrl Pts',(18.3933711571661,34.2812195660681,-7.68819031969704));
#151821=CARTESIAN_POINT('Ctrl Pts',(19.8452025226348,33.9975550767331,1.89531295213031));
#151822=CARTESIAN_POINT('Ctrl Pts',(16.6056244330345,33.7138905873978,11.0307581330315));
#151823=CARTESIAN_POINT('Ctrl Pts',(9.44045430743507,33.4302260980627,17.5585364623509));
#151824=CARTESIAN_POINT('Ctrl Pts',(0.0435830510866937,33.1465616087275,
19.9354472601053));
#151825=CARTESIAN_POINT('Ctrl Pts',(-9.36364550039437,32.8628971193925,
17.5996481914089));
#151826=CARTESIAN_POINT('Ctrl Pts',(-16.5571953167351,32.5792326300572,
11.1032026508149));
#151827=CARTESIAN_POINT('Ctrl Pts',(-19.8368305482356,32.2955681407222,
1.98211423944718));
#151828=CARTESIAN_POINT('Ctrl Pts',(-18.4265999691035,32.0119036513869,
-7.60786617228895));
#151829=CARTESIAN_POINT('Ctrl Pts',(-12.6611685974154,31.7282391620518,
-15.3987026344836));
#151830=CARTESIAN_POINT('Ctrl Pts',(-3.90087927873828,31.4445746727167,
-19.5506103385464));
#151831=CARTESIAN_POINT('Ctrl Pts',(2.55132695173345,31.2554650131599,-19.2349378570825));
#151832=CARTESIAN_POINT('Ctrl Pts',(5.55152620782898,31.1609101833815,-18.3260867174061));
#151833=CARTESIAN_POINT('Ctrl Pts',(2.30651117940881,54.2861781151759,19.095415771535));
#151834=CARTESIAN_POINT('Ctrl Pts',(-0.819544023557087,54.1916232853975,
19.4730080355294));
#151835=CARTESIAN_POINT('Ctrl Pts',(-7.25786099066229,54.0025136258408,
18.6636921445274));
#151836=CARTESIAN_POINT('Ctrl Pts',(-15.2027553932093,53.7188491365056,
13.0332767668349));
#151837=CARTESIAN_POINT('Ctrl Pts',(-19.5523252673849,53.4351846471705,
4.32341528536645));
#151838=CARTESIAN_POINT('Ctrl Pts',(-19.2803959783241,53.1515201578353,
-5.40928860470038));
#151839=CARTESIAN_POINT('Ctrl Pts',(-14.4502302294709,52.8678556685001,
-13.8628424617997));
#151840=CARTESIAN_POINT('Ctrl Pts',(-6.20419344545305,52.584191179165,-19.0394093823357));
#151841=CARTESIAN_POINT('Ctrl Pts',(3.50860379932289,52.3005266898299,-19.7149513312436));
#151842=CARTESIAN_POINT('Ctrl Pts',(12.3919221404827,52.0168622004947,-15.7299179049459));
#151843=CARTESIAN_POINT('Ctrl Pts',(18.3458052169007,51.7331977111596,-8.02629874805898));
#151844=CARTESIAN_POINT('Ctrl Pts',(19.9627194082814,51.4495332218244,1.57472917578388));
#151845=CARTESIAN_POINT('Ctrl Pts',(16.8604416826627,51.1658687324893,10.8034965618895));
#151846=CARTESIAN_POINT('Ctrl Pts',(9.77234392496671,50.8822042431541,17.4783085254085));
#151847=CARTESIAN_POINT('Ctrl Pts',(0.374060295795806,50.598539753819,20.0212407328584));
#151848=CARTESIAN_POINT('Ctrl Pts',(-9.11265207573848,50.3148752644838,
17.8311402970578));
#151849=CARTESIAN_POINT('Ctrl Pts',(-16.4451283519559,50.0312107751487,
11.4257493064833));
#151850=CARTESIAN_POINT('Ctrl Pts',(-19.8899678026295,49.7475462858135,
2.31930496458734));
#151851=CARTESIAN_POINT('Ctrl Pts',(-18.6328083061265,49.4638817964784,
-7.33542419140319));
#151852=CARTESIAN_POINT('Ctrl Pts',(-12.9708431608012,49.1802173071432,
-15.2560552573004));
#151853=CARTESIAN_POINT('Ctrl Pts',(-4.24256384168543,48.8965528178081,
-19.5701468034783));
#151854=CARTESIAN_POINT('Ctrl Pts',(5.48865979200988,48.612888328473,-19.2578453553527));
#151855=CARTESIAN_POINT('Ctrl Pts',(13.9223613669416,48.3292238391378,-14.392979120547));
#151856=CARTESIAN_POINT('Ctrl Pts',(19.0648093825124,48.0455593498027,-6.125605047679));
#151857=CARTESIAN_POINT('Ctrl Pts',(19.700326424804,47.7618948604675,3.58986528489379));
#151858=CARTESIAN_POINT('Ctrl Pts',(15.6786759283413,47.4782303711324,12.4566895734256));
#151859=CARTESIAN_POINT('Ctrl Pts',(7.95057818874294,47.1945658817972,18.3787458893891));
#151860=CARTESIAN_POINT('Ctrl Pts',(-1.65704042042933,46.9109013924621,
19.9560570014168));
#151861=CARTESIAN_POINT('Ctrl Pts',(-10.8729338017748,46.6272369031269,
16.8157457325575));
#151862=CARTESIAN_POINT('Ctrl Pts',(-17.518459908376,46.3435724137918,9.70018331983056));
#151863=CARTESIAN_POINT('Ctrl Pts',(-20.0226128700314,46.0599079244566,
0.291492463665673));
#151864=CARTESIAN_POINT('Ctrl Pts',(-17.7934096083299,45.7762434351215,
-9.18610736437879));
#151865=CARTESIAN_POINT('Ctrl Pts',(-11.3578349478834,45.4925789457863,
-16.4921065754567));
#151866=CARTESIAN_POINT('Ctrl Pts',(-2.23726212643448,45.2089144564512,
-19.89936310984));
#151867=CARTESIAN_POINT('Ctrl Pts',(7.41220063951033,44.9252499671161,-18.6023997290475));
#151868=CARTESIAN_POINT('Ctrl Pts',(15.3094152721255,44.6415854777809,-12.9078192590863));
#151869=CARTESIAN_POINT('Ctrl Pts',(19.5874760747776,44.3579209884458,-4.16182352096272));
#151870=CARTESIAN_POINT('Ctrl Pts',(19.2350472215369,44.0742564991106,5.56802948850576));
#151871=CARTESIAN_POINT('Ctrl Pts',(14.3354430788454,43.7905920097754,13.9815973956057));
#151872=CARTESIAN_POINT('Ctrl Pts',(6.04693264542922,43.5069275204403,19.0899083177805));
#151873=CARTESIAN_POINT('Ctrl Pts',(-3.67107584877064,43.2232630311051,
19.685354863761));
#151874=CARTESIAN_POINT('Ctrl Pts',(-12.5212400796854,42.93959854177,15.6271731566047));
#151875=CARTESIAN_POINT('Ctrl Pts',(-18.411376563963,42.6559340524348,7.87471948831073));
#151876=CARTESIAN_POINT('Ctrl Pts',(-19.9490539358611,42.3722695630997,
-1.73932201266128));
#151877=CARTESIAN_POINT('Ctrl Pts',(-16.770764455154,42.0886050737645,-10.9421868741751));
#151878=CARTESIAN_POINT('Ctrl Pts',(-9.62785742828906,41.8049405844294,
-17.5583129981261));
#151879=CARTESIAN_POINT('Ctrl Pts',(-0.208919836796794,41.5212760950943,
-20.0236446857564));
#151880=CARTESIAN_POINT('Ctrl Pts',(9.25940651410001,41.2376116057591,-17.7553762282377));
#151881=CARTESIAN_POINT('Ctrl Pts',(16.5388042904544,40.953947116424,-11.2897274830562));
#151882=CARTESIAN_POINT('Ctrl Pts',(19.9084200257014,40.6702826270888,-2.15518121740963));
#151883=CARTESIAN_POINT('Ctrl Pts',(18.5716747860965,40.3866181377537,7.48885102262636));
#151884=CARTESIAN_POINT('Ctrl Pts',(12.8445758500108,40.1029536484185,15.3625149384123));
#151885=CARTESIAN_POINT('Ctrl Pts',(4.08101242096352,39.8192891590834,19.6044722351703));
#151886=CARTESIAN_POINT('Ctrl Pts',(-5.64730449284705,39.5356246697482,
19.2119219747716));
#151887=CARTESIAN_POINT('Ctrl Pts',(-14.0405956515267,39.2519601804131,
14.2776632454304));
#151888=CARTESIAN_POINT('Ctrl Pts',(-19.1146826065254,38.968295691078,5.96815740840464));
#151889=CARTESIAN_POINT('Ctrl Pts',(-19.6700485304213,38.6846312017428,
-3.75222398190641));
#151890=CARTESIAN_POINT('Ctrl Pts',(-15.5754046264532,38.4009667124077,
-12.5855776475278));
#151891=CARTESIAN_POINT('Ctrl Pts',(-7.79872686910231,38.1173022230725,
-18.4436941316252));
#151892=CARTESIAN_POINT('Ctrl Pts',(1.82157402568654,37.8336377337374,-19.9417116132913));
#151893=CARTESIAN_POINT('Ctrl Pts',(11.0112538619422,37.5499732444022,-16.7254979713585));
#151894=CARTESIAN_POINT('Ctrl Pts',(17.5978674881561,37.2663087550671,-9.55536780369744));
#151895=CARTESIAN_POINT('Ctrl Pts',(20.0243359762019,36.9826442657319,-0.126343657163793));
#151896=CARTESIAN_POINT('Ctrl Pts',(17.7170408968388,36.6989797763968,9.33254819711234));
#151897=CARTESIAN_POINT('Ctrl Pts',(11.2214280239995,36.4153152870616,16.5852207431317));
#151898=CARTESIAN_POINT('Ctrl Pts',(2.0730636554624,36.1316507977265,19.917138376873));
#151899=CARTESIAN_POINT('Ctrl Pts',(-7.56537404599768,35.8479863083913,
18.5406340076227));
#151900=CARTESIAN_POINT('Ctrl Pts',(-15.4153533533233,35.5643218190562,
12.7811140088841));
#151901=CARTESIAN_POINT('Ctrl Pts',(-19.6211349863809,35.280657329721,4.00013190868774));
#151902=CARTESIAN_POINT('Ctrl Pts',(-19.1884700311734,34.9969928403859,
-5.72648343847778));
#151903=CARTESIAN_POINT('Ctrl Pts',(-14.219640555188,34.7133283510507,-14.0993551699416));
#151904=CARTESIAN_POINT('Ctrl Pts',(-5.88928077243528,34.4296638617156,
-19.1391317496443));
#151905=CARTESIAN_POINT('Ctrl Pts',(3.83330849634148,34.1459993723804,-19.6544078404778));
#151906=CARTESIAN_POINT('Ctrl Pts',(12.6497008000794,33.8623348830454,-15.5233709085905));
#151907=CARTESIAN_POINT('Ctrl Pts',(18.4756988050768,33.5786703937101,-7.72260224026285));
#151908=CARTESIAN_POINT('Ctrl Pts',(19.9340286405109,33.2950059043751,1.90379628903132));
#151909=CARTESIAN_POINT('Ctrl Pts',(16.6799500739787,33.0113414150398,11.0801311444916));
#151910=CARTESIAN_POINT('Ctrl Pts',(9.48270965901884,32.7276769257048,17.6371275766456));
#151911=CARTESIAN_POINT('Ctrl Pts',(0.0437773165171389,32.4440124363696,
20.0246770301167));
#151912=CARTESIAN_POINT('Ctrl Pts',(-9.40555504064084,32.1603479470344,
17.6784235811412));
#151913=CARTESIAN_POINT('Ctrl Pts',(-16.6313076075072,31.8766834576993,
11.1528992674491));
#151914=CARTESIAN_POINT('Ctrl Pts',(-19.9256126938554,31.5930189683641,
1.99098745962569));
#151915=CARTESIAN_POINT('Ctrl Pts',(-18.5090891610392,31.309354479029,-7.64192132385965));
#151916=CARTESIAN_POINT('Ctrl Pts',(-12.71781356794,31.0256899896938,-15.4676207891775));
#151917=CARTESIAN_POINT('Ctrl Pts',(-3.91839426586458,30.7420255003587,
-19.6381296717053));
#151918=CARTESIAN_POINT('Ctrl Pts',(2.56283670588982,30.5529158408019,-19.3210134924979));
#151919=CARTESIAN_POINT('Ctrl Pts',(5.57637687068598,30.4583610110235,-18.4081209878848));
#151920=CARTESIAN_POINT('Ctrl Pts',(2.33374636495171,53.9527937446315,19.3208936257936));
#151921=CARTESIAN_POINT('Ctrl Pts',(-0.829248422667396,53.8582389148531,
19.7029477756138));
#151922=CARTESIAN_POINT('Ctrl Pts',(-7.34354585410623,53.6691292552963,
18.8840738821721));
#151923=CARTESIAN_POINT('Ctrl Pts',(-15.3822785181642,53.3854647659611,
13.1871750649224));
#151924=CARTESIAN_POINT('Ctrl Pts',(-19.7831968630274,53.101800276626,4.37446637135565));
#151925=CARTESIAN_POINT('Ctrl Pts',(-19.5080623893974,52.8181357872909,
-5.47316184725222));
#151926=CARTESIAN_POINT('Ctrl Pts',(-14.6208587530193,52.5344712979557,
-14.0265360699875));
#151927=CARTESIAN_POINT('Ctrl Pts',(-6.27745355195996,52.2508068086206,
-19.2642282553663));
#151928=CARTESIAN_POINT('Ctrl Pts',(3.55003392220998,51.9671423192855,-19.9477470874941));
#151929=CARTESIAN_POINT('Ctrl Pts',(12.5382468409166,51.6834778299502,-15.9156580482648));
#151930=CARTESIAN_POINT('Ctrl Pts',(18.5624340365284,51.3998133406152,-8.12107393801096));
#151931=CARTESIAN_POINT('Ctrl Pts',(20.1984407894748,51.11614885128,1.59332370701814));
#151932=CARTESIAN_POINT('Ctrl Pts',(17.0595311629746,50.8324843619448,10.9310651261251));
#151933=CARTESIAN_POINT('Ctrl Pts',(9.88773654793256,50.5488198726097,17.6846938123581));
#151934=CARTESIAN_POINT('Ctrl Pts',(0.378477234066722,50.2651553832745,
20.2576531693827));
#151935=CARTESIAN_POINT('Ctrl Pts',(-9.220255013537,49.9814908939394,18.0416918499919));
#151936=CARTESIAN_POINT('Ctrl Pts',(-16.6393137622057,49.6978264046042,
11.5606654822436));
#151937=CARTESIAN_POINT('Ctrl Pts',(-20.1248301583836,49.4141619152691,
2.34669150600064));
#151938=CARTESIAN_POINT('Ctrl Pts',(-18.8528260196953,49.1304974259339,
-7.42204147604143));
#151939=CARTESIAN_POINT('Ctrl Pts',(-13.1240039304488,48.8468329365988,
-15.4361999968561));
#151940=CARTESIAN_POINT('Ctrl Pts',(-4.29266038004229,48.5631684472636,
-19.8012326864051));
#151941=CARTESIAN_POINT('Ctrl Pts',(5.55347033258617,48.2795039579286,-19.4852435574115));
#151942=CARTESIAN_POINT('Ctrl Pts',(14.0867577407393,47.9958394685933,-14.5629325869872));
#151943=CARTESIAN_POINT('Ctrl Pts',(19.2899282001191,47.7121749792582,-6.19793668959756));
#151944=CARTESIAN_POINT('Ctrl Pts',(19.9329494792741,47.4285104899231,3.63225470574316));
#151945=CARTESIAN_POINT('Ctrl Pts',(15.8638110071084,47.1448460005879,12.6037791756293));
#151946=CARTESIAN_POINT('Ctrl Pts',(8.04445926173514,46.8611815112528,18.5957636135555));
#151947=CARTESIAN_POINT('Ctrl Pts',(-1.67660688829753,46.5775170219176,
20.1916997433017));
#151948=CARTESIAN_POINT('Ctrl Pts',(-11.0013222871953,46.2938525325825,
17.0143074239265));
#151949=CARTESIAN_POINT('Ctrl Pts',(-17.7253193058069,46.0101880432473,
9.81472387231086));
#151950=CARTESIAN_POINT('Ctrl Pts',(-20.2590415090184,45.7265235539122,
0.29493443035139));
#151951=CARTESIAN_POINT('Ctrl Pts',(-18.003515634149,45.442859064577,-9.29457766622435));
#151952=CARTESIAN_POINT('Ctrl Pts',(-11.4919491854206,45.1591945752419,
-16.686846709373));
#151953=CARTESIAN_POINT('Ctrl Pts',(-2.26367989933175,44.8755300859068,
-20.1343364056486));
#151954=CARTESIAN_POINT('Ctrl Pts',(7.4997245066736,44.5918655965717,-18.8220583759174));
#151955=CARTESIAN_POINT('Ctrl Pts',(15.4901900910749,44.3082011072365,-13.0602358372585));
#151956=CARTESIAN_POINT('Ctrl Pts',(19.818766583145,44.0245366179013,-4.21096667111763));
#151957=CARTESIAN_POINT('Ctrl Pts',(19.4621762213813,43.7408721285662,5.63377723293615));
#151958=CARTESIAN_POINT('Ctrl Pts',(14.5047171550316,43.457207639231,14.1466932332251));
#151959=CARTESIAN_POINT('Ctrl Pts',(6.1183353172326,43.1735431498958,19.3153235056613));
#151960=CARTESIAN_POINT('Ctrl Pts',(-3.71442421055426,42.8898786605607,
19.9178011328182));
#151961=CARTESIAN_POINT('Ctrl Pts',(-12.6690918995096,42.6062141712256,
15.8117000864621));
#151962=CARTESIAN_POINT('Ctrl Pts',(-18.6287795937849,42.3225496818904,
7.96770481560604));
#151963=CARTESIAN_POINT('Ctrl Pts',(-20.1846139849791,42.0388851925553,
-1.75986006825288));
#151964=CARTESIAN_POINT('Ctrl Pts',(-16.968795003946,41.7552207032201,-11.0713931054995));
#151965=CARTESIAN_POINT('Ctrl Pts',(-9.74154395076786,41.4715562138849,
-17.7656429840776));
#151966=CARTESIAN_POINT('Ctrl Pts',(-0.211386779197954,41.1878917245499,
-20.2600855085073));
#151967=CARTESIAN_POINT('Ctrl Pts',(9.36874233825877,40.9042272352147,-17.9650331528156));
#151968=CARTESIAN_POINT('Ctrl Pts',(16.7340958347822,40.6205627458796,-11.4230375021171));
#151969=CARTESIAN_POINT('Ctrl Pts',(20.143500266308,40.3368982565444,-2.18062977226658));
#151970=CARTESIAN_POINT('Ctrl Pts',(18.7909706303448,40.0532337672093,7.57727998373896));
#151971=CARTESIAN_POINT('Ctrl Pts',(12.9962456448721,39.7695692778741,15.5439167625341));
#151972=CARTESIAN_POINT('Ctrl Pts',(4.12920134708626,39.4859047885389,19.83596343558));
#151973=CARTESIAN_POINT('Ctrl Pts',(-5.71398832296735,39.2022402992038,
19.4387779098239));
#151974=CARTESIAN_POINT('Ctrl Pts',(-14.2063881453439,38.9185758098687,
14.4462550526508));
#151975=CARTESIAN_POINT('Ctrl Pts',(-19.3403903312198,38.6349113205335,
6.03862989581119));
#151976=CARTESIAN_POINT('Ctrl Pts',(-19.9023140610512,38.3512468311984,
-3.79653054743685));
#151977=CARTESIAN_POINT('Ctrl Pts',(-15.7593202693022,38.0675823418632,
-12.7341891705786));
#151978=CARTESIAN_POINT('Ctrl Pts',(-7.89081486937766,37.7839178525281,
-18.6614787699108));
#151979=CARTESIAN_POINT('Ctrl Pts',(1.84308331972788,37.5002533631929,-20.1771849636682));
#151980=CARTESIAN_POINT('Ctrl Pts',(11.1412756418686,37.2165888738578,-16.9229940098332));
#151981=CARTESIAN_POINT('Ctrl Pts',(17.8056645367364,36.9329243845226,-9.66819836280189));
#151982=CARTESIAN_POINT('Ctrl Pts',(20.2607849617705,36.6492598951875,-0.127835533328253));
#151983=CARTESIAN_POINT('Ctrl Pts',(17.9262451547023,36.3655954058523,9.44274768420295));
#151984=CARTESIAN_POINT('Ctrl Pts',(11.3539315575162,36.0819309165172,16.7810603767059));
#151985=CARTESIAN_POINT('Ctrl Pts',(2.09754255944752,35.7982664271821,20.1523215644716));
#151986=CARTESIAN_POINT('Ctrl Pts',(-7.65470659712393,35.5146019378468,
18.7595633198508));
#151987=CARTESIAN_POINT('Ctrl Pts',(-15.5973790978621,35.2309374485118,
12.9320344411444));
#151988=CARTESIAN_POINT('Ctrl Pts',(-19.8528229416665,34.9472729591765,
4.04736579120533));
#151989=CARTESIAN_POINT('Ctrl Pts',(-19.4150490442561,34.6636084698415,
-5.79410222012417));
#151990=CARTESIAN_POINT('Ctrl Pts',(-14.3875472248033,34.3799439805062,
-14.265841500715));
#151991=CARTESIAN_POINT('Ctrl Pts',(-5.958821880042,34.0962794911712,-19.3651281722237));
#151992=CARTESIAN_POINT('Ctrl Pts',(3.87857251823525,33.812615001836,-19.8864886837395));
#151993=CARTESIAN_POINT('Ctrl Pts',(12.7990694868943,33.5289505125009,-15.7066721347278));
#151994=CARTESIAN_POINT('Ctrl Pts',(18.6938613723386,33.2452860231657,-7.81379135144242));
#151995=CARTESIAN_POINT('Ctrl Pts',(20.1694112394676,32.9616215338306,1.92627646367344));
#151996=CARTESIAN_POINT('Ctrl Pts',(16.8769083394267,32.6779570444954,11.2109662460333));
#151997=CARTESIAN_POINT('Ctrl Pts',(9.59468214488203,32.3942925551603,17.8453881855154));
#151998=CARTESIAN_POINT('Ctrl Pts',(0.0442944815207541,32.1106280658251,
20.2611300947005));
#151999=CARTESIAN_POINT('Ctrl Pts',(-9.51661707419267,31.82696357649,17.8871717394074));
#152000=CARTESIAN_POINT('Ctrl Pts',(-16.827690491154,31.5432990871548,11.2845938133513));
#152001=CARTESIAN_POINT('Ctrl Pts',(-20.160897833935,31.2596345978197,2.0144967918736));
#152002=CARTESIAN_POINT('Ctrl Pts',(-18.7276422245378,30.9759701084845,
-7.7321569348489));
#152003=CARTESIAN_POINT('Ctrl Pts',(-12.8679941277788,30.6923056191494,
-15.6502653565598));
#152004=CARTESIAN_POINT('Ctrl Pts',(-3.96464679805612,30.4086411298142,
-19.8700147927816));
#152005=CARTESIAN_POINT('Ctrl Pts',(2.5930722951385,30.2195314702575,-19.5491631551646));
#152006=CARTESIAN_POINT('Ctrl Pts',(5.64222249072293,30.1249766404791,-18.6254832946783));
#152007=CARTESIAN_POINT('Ctrl Pts',(2.35124930762599,53.8215594674016,19.4657990442344));
#152008=CARTESIAN_POINT('Ctrl Pts',(-0.835506991250132,53.7270046376232,
19.8507233170207));
#152009=CARTESIAN_POINT('Ctrl Pts',(-7.39859942014504,53.5378949780665,
19.0257055689461));
#152010=CARTESIAN_POINT('Ctrl Pts',(-15.4976584671439,53.2542304887313,
13.2860807705774));
#152011=CARTESIAN_POINT('Ctrl Pts',(-19.9315674705091,52.9705659993962,
4.40727512992929));
#152012=CARTESIAN_POINT('Ctrl Pts',(-19.6543777810312,52.686901510061,-5.51421105245925));
#152013=CARTESIAN_POINT('Ctrl Pts',(-14.7305154059551,52.4032370207259,
-14.1317366880123));
#152014=CARTESIAN_POINT('Ctrl Pts',(-6.32453584432345,52.1195725313907,
-19.4087120573804));
#152015=CARTESIAN_POINT('Ctrl Pts',(3.57665991873037,51.8359080420556,-20.0973573976942));
#152016=CARTESIAN_POINT('Ctrl Pts',(12.6322848940173,51.5522435527204,-16.0350272263897));
#152017=CARTESIAN_POINT('Ctrl Pts',(18.7016544212907,51.2685790633853,-8.18198288890697));
#152018=CARTESIAN_POINT('Ctrl Pts',(20.349931271475,50.9849145740501,1.60527381176158));
#152019=CARTESIAN_POINT('Ctrl Pts',(17.1874795446085,50.701250084715,11.0130493154522));
#152020=CARTESIAN_POINT('Ctrl Pts',(9.96189564787207,50.4175855953798,17.817330960666));
#152021=CARTESIAN_POINT('Ctrl Pts',(0.381315860574492,50.1339211060447,
20.4095877950711));
#152022=CARTESIAN_POINT('Ctrl Pts',(-9.2894079426539,49.8502566167095,18.177006522497));
#152023=CARTESIAN_POINT('Ctrl Pts',(-16.7641104433384,49.5665921273744,
11.6473717442925));
#152024=CARTESIAN_POINT('Ctrl Pts',(-20.2757685978253,49.2829276380392,
2.3642919503211));
#152025=CARTESIAN_POINT('Ctrl Pts',(-18.9942242871785,48.9992631487041,
-7.47770760311098));
#152026=CARTESIAN_POINT('Ctrl Pts',(-13.2224354029705,48.715598659369,-15.551973193893));
#152027=CARTESIAN_POINT('Ctrl Pts',(-4.32485580474053,48.4319341700338,
-19.9497441085197));
#152028=CARTESIAN_POINT('Ctrl Pts',(5.59512197058797,48.1482696806987,-19.6313850263131));
#152029=CARTESIAN_POINT('Ctrl Pts',(14.1924099725268,47.8646051913635,-14.6721561824506));
#152030=CARTESIAN_POINT('Ctrl Pts',(19.4346047823582,47.5809407020284,-6.24442189617503));
#152031=CARTESIAN_POINT('Ctrl Pts',(20.0824487918183,47.2972762126932,3.65949701536888));
#152032=CARTESIAN_POINT('Ctrl Pts',(15.9827913337385,47.0136117233581,12.6983089051158));
#152033=CARTESIAN_POINT('Ctrl Pts',(8.10479359061364,46.7299472340229,18.7352338850897));
#152034=CARTESIAN_POINT('Ctrl Pts',(-1.68918162428795,46.4462827446878,
20.3431397112677));
#152035=CARTESIAN_POINT('Ctrl Pts',(-11.0838334138429,46.1626182553526,
17.1419166001721));
#152036=CARTESIAN_POINT('Ctrl Pts',(-17.858261149336,45.8789537660175,9.8883353803916));
#152037=CARTESIAN_POINT('Ctrl Pts',(-20.4109865476307,45.5952892766824,
0.297146471004314));
#152038=CARTESIAN_POINT('Ctrl Pts',(-18.1385439807257,45.3116247873472,
-9.3642880205741));
#152039=CARTESIAN_POINT('Ctrl Pts',(-11.578140067745,45.027960298012,-16.8119998942583));
#152040=CARTESIAN_POINT('Ctrl Pts',(-2.28065774744747,44.7442958086769,
-20.2853461422755));
#152041=CARTESIAN_POINT('Ctrl Pts',(7.55597326499919,44.4606313193418,-18.9632258830484));
#152042=CARTESIAN_POINT('Ctrl Pts',(15.6063682197616,44.1769668300066,-13.1581890418903));
#152043=CARTESIAN_POINT('Ctrl Pts',(19.9674095114092,43.8933023406715,-4.24254938410794));
#152044=CARTESIAN_POINT('Ctrl Pts',(19.6081446827283,43.6096378513363,5.67603118156499));
#152045=CARTESIAN_POINT('Ctrl Pts',(14.6135041283542,43.3259733620011,14.2527949877728));
#152046=CARTESIAN_POINT('Ctrl Pts',(6.16422350476639,43.042308872666,19.4601905554954));
#152047=CARTESIAN_POINT('Ctrl Pts',(-3.74228280050009,42.7586443833308,
20.0671868310929));
#152048=CARTESIAN_POINT('Ctrl Pts',(-12.7641114816057,42.4749798939957,
15.9302895754612));
#152049=CARTESIAN_POINT('Ctrl Pts',(-18.7684974888008,42.1913154046606,
8.02746347769871));
#152050=CARTESIAN_POINT('Ctrl Pts',(-20.3360008089787,41.9076509153254,
-1.77305921224517));
#152051=CARTESIAN_POINT('Ctrl Pts',(-17.0960628320381,41.6239864259903,
-11.1544297709883));
#152052=CARTESIAN_POINT('Ctrl Pts',(-9.81460660139152,41.3403219366551,
-17.8988872596267));
#152053=CARTESIAN_POINT('Ctrl Pts',(-0.212972203281963,41.05665744732,-20.4120383772306));
#152054=CARTESIAN_POINT('Ctrl Pts',(9.4390089358025,40.7729929579848,-18.0997728765514));
#152055=CARTESIAN_POINT('Ctrl Pts',(16.8596033933025,40.4893284686497,-11.5087115392406));
#152056=CARTESIAN_POINT('Ctrl Pts',(20.2945787328974,40.2056639793145,-2.1969847352987));
#152057=CARTESIAN_POINT('Ctrl Pts',(18.9319049759662,39.9219994899794,7.63411041666903));
#152058=CARTESIAN_POINT('Ctrl Pts',(13.093718916026,39.6383350006442,15.6604978471634));
#152059=CARTESIAN_POINT('Ctrl Pts',(4.16017081115702,39.3546705113091,19.9847353421279));
#152060=CARTESIAN_POINT('Ctrl Pts',(-5.75684386358992,39.0710060219739,
19.5845708812619));
#152061=CARTESIAN_POINT('Ctrl Pts',(-14.3129376182953,38.7873415326388,
14.5546035537782));
#152062=CARTESIAN_POINT('Ctrl Pts',(-19.4854453850015,38.5036770433037,
6.08392028392143));
#152063=CARTESIAN_POINT('Ctrl Pts',(-20.0515836045849,38.2200125539685,
-3.82500494393612));
#152064=CARTESIAN_POINT('Ctrl Pts',(-15.8775169039141,37.9363480646334,
-12.8296969893646));
#152065=CARTESIAN_POINT('Ctrl Pts',(-7.94999684842001,37.6526835752982,
-18.8014419123425));
#152066=CARTESIAN_POINT('Ctrl Pts',(1.85690664725514,37.3690190859631,-20.3285160691912));
#152067=CARTESIAN_POINT('Ctrl Pts',(11.2248364340646,37.0853545966279,-17.0499183254338));
#152068=CARTESIAN_POINT('Ctrl Pts',(17.9392089783277,36.8016901072928,-9.74071091345282));
#152069=CARTESIAN_POINT('Ctrl Pts',(20.4127430764758,36.5180256179576,-0.128794313881315));
#152070=CARTESIAN_POINT('Ctrl Pts',(18.0606939641767,36.2343611286225,9.51356932997501));
#152071=CARTESIAN_POINT('Ctrl Pts',(11.43908729248,35.9506966392873,16.9069201744589));
#152072=CARTESIAN_POINT('Ctrl Pts',(2.11327435920437,35.6670321499522,20.3034661917574));
#152073=CARTESIAN_POINT('Ctrl Pts',(-7.71211773807824,35.383367660617,18.9002621072099));
#152074=CARTESIAN_POINT('Ctrl Pts',(-15.7143611560603,35.0997031712819,
13.0290261211728));
#152075=CARTESIAN_POINT('Ctrl Pts',(-20.0017212960129,34.8160386819467,
4.07772147968603));
#152076=CARTESIAN_POINT('Ctrl Pts',(-19.5606640472924,34.5323741926116,
-5.83755862393481));
#152077=CARTESIAN_POINT('Ctrl Pts',(-14.4954554093758,34.2487097032764,
-14.3728368800661));
#152078=CARTESIAN_POINT('Ctrl Pts',(-6.00351370203096,33.9650452139413,
-19.5103687631338));
#152079=CARTESIAN_POINT('Ctrl Pts',(3.90766224405355,33.6813807246061,-20.0356395340063));
#152080=CARTESIAN_POINT('Ctrl Pts',(12.8950639041969,33.397716235271,-15.8244739049259));
#152081=CARTESIAN_POINT('Ctrl Pts',(18.8340674097308,33.1140517459358,-7.87239564088531));
#152082=CARTESIAN_POINT('Ctrl Pts',(20.3206839976297,32.8303872566008,1.94072373947406));
#152083=CARTESIAN_POINT('Ctrl Pts',(17.0034870942043,32.5467227672655,11.2950497442454));
#152084=CARTESIAN_POINT('Ctrl Pts',(9.66664314302491,32.2630582779305,17.9792305213566));
#152085=CARTESIAN_POINT('Ctrl Pts',(0.0446270390856308,31.9793937885952,
20.4130908725821));
#152086=CARTESIAN_POINT('Ctrl Pts',(-9.58799343370268,31.6957292992602,
18.0213273453348));
#152087=CARTESIAN_POINT('Ctrl Pts',(-16.9538986553872,31.4120648099249,
11.3692298036081));
#152088=CARTESIAN_POINT('Ctrl Pts',(-20.3121095021436,31.1284003205899,
2.02960514964943));
#152089=CARTESIAN_POINT('Ctrl Pts',(-18.8680961779327,30.8447358312547,
-7.79014778567339));
#152090=CARTESIAN_POINT('Ctrl Pts',(-12.9645164222397,30.5610713419195,
-15.7676464364222));
#152091=CARTESIAN_POINT('Ctrl Pts',(-3.99435877262015,30.2774068525844,
-20.0190370340731));
#152092=CARTESIAN_POINT('Ctrl Pts',(2.61248231763768,30.0882971930276,-19.6957920450376));
#152093=CARTESIAN_POINT('Ctrl Pts',(5.68453878451291,29.9937423632492,-18.7651731818414));
#152094=CARTESIAN_POINT('Ctrl Pts',(2.35186803664952,53.8169203357015,19.4709214507763));
#152095=CARTESIAN_POINT('Ctrl Pts',(-0.835728231649532,53.7223655059232,
19.8559471824094));
#152096=CARTESIAN_POINT('Ctrl Pts',(-7.40054556370451,53.5332558463665,
19.0307122490736));
#152097=CARTESIAN_POINT('Ctrl Pts',(-15.5017371483404,53.2495913570312,
13.2895770872723));
#152098=CARTESIAN_POINT('Ctrl Pts',(-19.9368123714836,52.9659268676962,
4.40843491954487));
#152099=CARTESIAN_POINT('Ctrl Pts',(-19.6595500301255,52.682262378361,-5.51566214186331));
#152100=CARTESIAN_POINT('Ctrl Pts',(-14.7343917686363,52.3985978890259,
-14.1354555298595));
#152101=CARTESIAN_POINT('Ctrl Pts',(-6.3262002033585,52.1149333996907,-19.4138195597816));
#152102=CARTESIAN_POINT('Ctrl Pts',(3.57760114770736,51.8312689103556,-20.1026461221598));
#152103=CARTESIAN_POINT('Ctrl Pts',(12.6356091391944,51.5476044210204,-16.0392469268364));
#152104=CARTESIAN_POINT('Ctrl Pts',(18.706575861892,51.2639399316853,-8.18413602032115));
#152105=CARTESIAN_POINT('Ctrl Pts',(20.3552864600137,50.98027544235,1.60569624796426));
#152106=CARTESIAN_POINT('Ctrl Pts',(17.1920025198992,50.6966109530149,11.0159474565449));
#152107=CARTESIAN_POINT('Ctrl Pts',(9.96451717205493,50.4129464636797,17.8220196838587));
#152108=CARTESIAN_POINT('Ctrl Pts',(0.381416206021541,50.1292819743447,
20.4149586840892));
#152109=CARTESIAN_POINT('Ctrl Pts',(-9.29185249869818,49.8456174850094,
18.18178989617));
#152110=CARTESIAN_POINT('Ctrl Pts',(-16.7685220060165,49.5619529956743,
11.6504368106559));
#152111=CARTESIAN_POINT('Ctrl Pts',(-20.2811042716596,49.2782885063392,
2.36491412602784));
#152112=CARTESIAN_POINT('Ctrl Pts',(-18.999222715934,48.9946240170041,-7.47967540070289));
#152113=CARTESIAN_POINT('Ctrl Pts',(-13.2259149555241,48.7109595276689,
-15.5560657764083));
#152114=CARTESIAN_POINT('Ctrl Pts',(-4.32599391300361,48.4272950383338,
-19.9549939872915));
#152115=CARTESIAN_POINT('Ctrl Pts',(5.59659435599133,48.1436305489987,-19.6365511272388));
#152116=CARTESIAN_POINT('Ctrl Pts',(14.1961447789205,47.8599660596635,-14.6760172365503));
#152117=CARTESIAN_POINT('Ctrl Pts',(19.4397190995403,47.5763015703284,-6.24606514822754));
#152118=CARTESIAN_POINT('Ctrl Pts',(20.0877335925167,47.2926370809931,3.66046003101415));
#152119=CARTESIAN_POINT('Ctrl Pts',(15.9869972882849,47.0089725916581,12.7016505310532));
#152120=CARTESIAN_POINT('Ctrl Pts',(8.1069264091395,46.7253081023228,18.7401641591884));
#152121=CARTESIAN_POINT('Ctrl Pts',(-1.68962614120521,46.4416436129877,
20.3484931141353));
#152122=CARTESIAN_POINT('Ctrl Pts',(-11.0867501821699,46.1579791236525,
17.1464275845524));
#152123=CARTESIAN_POINT('Ctrl Pts',(-17.8629606435048,45.8743146343175,
9.89093754720224));
#152124=CARTESIAN_POINT('Ctrl Pts',(-20.4163578047457,45.5906501449824,
0.297224666641401));
#152125=CARTESIAN_POINT('Ctrl Pts',(-18.1433172327772,45.3069856556472,
-9.36675228160036));
#152126=CARTESIAN_POINT('Ctrl Pts',(-11.5811869154352,45.023321166312,-16.8164240593439));
#152127=CARTESIAN_POINT('Ctrl Pts',(-2.28125791437836,44.7396566769769,
-20.2906843364653));
#152128=CARTESIAN_POINT('Ctrl Pts',(7.557961658606,44.4559921876418,-18.9682161544255));
#152129=CARTESIAN_POINT('Ctrl Pts',(15.6104751166106,44.1723276983066,-13.1616516876741));
#152130=CARTESIAN_POINT('Ctrl Pts',(19.9726640389233,43.8886632089715,-4.24366583301215));
#152131=CARTESIAN_POINT('Ctrl Pts',(19.6133046678369,43.6049987196362,5.67752485864902));
#152132=CARTESIAN_POINT('Ctrl Pts',(14.6173497478612,43.321334230301,14.256545684796));
#152133=CARTESIAN_POINT('Ctrl Pts',(6.16584565219571,43.037669740966,19.465311605707));
#152134=CARTESIAN_POINT('Ctrl Pts',(-3.74326760165467,42.7540052516307,
20.0724676155269));
#152135=CARTESIAN_POINT('Ctrl Pts',(-12.7674704238328,42.4703407622956,
15.9344817138973));
#152136=CARTESIAN_POINT('Ctrl Pts',(-18.7734365163896,42.1866762729606,
8.0295759464037));
#152137=CARTESIAN_POINT('Ctrl Pts',(-20.3413523332071,41.9030117836254,
-1.7735258019853));
#152138=CARTESIAN_POINT('Ctrl Pts',(-17.1005617497612,41.6193472942903,
-11.1573651171133));
#152139=CARTESIAN_POINT('Ctrl Pts',(-9.81718936609107,41.3356828049551,
-17.9035974447674));
#152140=CARTESIAN_POINT('Ctrl Pts',(-0.213028248023332,41.05201831562,-20.41740991114));
#152141=CARTESIAN_POINT('Ctrl Pts',(9.44149286002567,40.7683538262848,-18.1045359257855));
#152142=CARTESIAN_POINT('Ctrl Pts',(16.8640400854962,40.4846893369497,-11.5117401164529));
#152143=CARTESIAN_POINT('Ctrl Pts',(20.2999193566913,40.2010248476145,-2.19756288324188));
#152144=CARTESIAN_POINT('Ctrl Pts',(18.9368870050839,39.9173603582794,7.63611937247311));
#152145=CARTESIAN_POINT('Ctrl Pts',(13.0971645961613,39.6336958689442,15.6646189885051));
#152146=CARTESIAN_POINT('Ctrl Pts',(4.16126558171192,39.350031379609,19.9899944290244));
#152147=CARTESIAN_POINT('Ctrl Pts',(-5.75835880695092,39.0663668902739,
19.5897246628022));
#152148=CARTESIAN_POINT('Ctrl Pts',(-14.3167041421641,38.7827024009388,
14.558433673293));
#152149=CARTESIAN_POINT('Ctrl Pts',(-19.4905730811527,38.4990379116037,
6.08552129914113));
#152150=CARTESIAN_POINT('Ctrl Pts',(-20.0568602829488,38.2153734222685,
-3.82601151385237));
#152151=CARTESIAN_POINT('Ctrl Pts',(-15.8816951549476,37.9317089329334,
-12.8330731907587));
#152152=CARTESIAN_POINT('Ctrl Pts',(-7.95208893137916,37.6480444435982,
-18.8063896094275));
#152153=CARTESIAN_POINT('Ctrl Pts',(1.85739530188323,37.3643799542631,-20.3338656237715));
#152154=CARTESIAN_POINT('Ctrl Pts',(11.2277903080687,37.0807154649279,-17.0544050999903));
#152155=CARTESIAN_POINT('Ctrl Pts',(17.9439297743379,36.7970509755928,-9.74327423211832));
#152156=CARTESIAN_POINT('Ctrl Pts',(20.4181147958306,36.5133864862576,-0.128828206773863));
#152157=CARTESIAN_POINT('Ctrl Pts',(18.0654467295916,36.2297219969225,9.51607287515306));
#152158=CARTESIAN_POINT('Ctrl Pts',(11.4420975477109,35.9460575075872,16.9113693183094));
#152159=CARTESIAN_POINT('Ctrl Pts',(2.11383047832578,35.6623930182522,20.308809154332));
#152160=CARTESIAN_POINT('Ctrl Pts',(-7.71414722191097,35.378728528917,18.905235809343));
#152161=CARTESIAN_POINT('Ctrl Pts',(-15.7184964718176,35.0950640395819,
13.0324547770618));
#152162=CARTESIAN_POINT('Ctrl Pts',(-20.006984852839,34.8113995502467,4.07879455327383));
#152163=CARTESIAN_POINT('Ctrl Pts',(-19.5658115376498,34.5277350609116,
-5.83909480780952));
#152164=CARTESIAN_POINT('Ctrl Pts',(-14.4992699637004,34.2440705715764,
-14.3766191667262));
#152165=CARTESIAN_POINT('Ctrl Pts',(-6.00509355793826,33.9604060822413,
-19.5155030180225));
#152166=CARTESIAN_POINT('Ctrl Pts',(3.90869056586123,33.6767415929061,-20.0409120165633));
#152167=CARTESIAN_POINT('Ctrl Pts',(12.8984573068486,33.393077103571,-15.8286381975024));
#152168=CARTESIAN_POINT('Ctrl Pts',(18.8390236931527,33.1094126142358,-7.87446730251712));
#152169=CARTESIAN_POINT('Ctrl Pts',(20.3260314896307,32.8257481249007,1.94123445067361));
#152170=CARTESIAN_POINT('Ctrl Pts',(17.0079616531857,32.5420836355655,11.2980220959072));
#152171=CARTESIAN_POINT('Ctrl Pts',(9.66918696430926,32.2584191462305,17.9839618479286));
#152172=CARTESIAN_POINT('Ctrl Pts',(0.0446387949955499,31.9747546568951,
20.4184626860802));
#152173=CARTESIAN_POINT('Ctrl Pts',(-9.59051658801136,31.6910901675601,
18.0260697460044));
#152174=CARTESIAN_POINT('Ctrl Pts',(-16.9583601139928,31.4074256782248,
11.3722216858637));
#152175=CARTESIAN_POINT('Ctrl Pts',(-20.3174548346148,31.1237611888899,
2.03013923009681));
#152176=CARTESIAN_POINT('Ctrl Pts',(-18.8730612251852,30.8400966995547,
-7.79219776225003));
#152177=CARTESIAN_POINT('Ctrl Pts',(-12.9679284853489,30.5564322102195,
-15.7717958575954));
#152178=CARTESIAN_POINT('Ctrl Pts',(-3.99540909092099,30.2727677208844,
-20.0243049703027));
#152179=CARTESIAN_POINT('Ctrl Pts',(2.61316846193303,30.0836580613276,-19.7009753762946));
#152180=CARTESIAN_POINT('Ctrl Pts',(5.68603466549838,29.9891032315492,-18.7701112193526));
#152181=CARTESIAN_POINT('Ctrl Pts',(2.35248676567306,53.8122812040015,19.4760438573182));
#152182=CARTESIAN_POINT('Ctrl Pts',(-0.835949472048931,53.7177263742231,
19.8611710477982));
#152183=CARTESIAN_POINT('Ctrl Pts',(-7.40249170726399,53.5286167146664,
19.035718929201));
#152184=CARTESIAN_POINT('Ctrl Pts',(-15.5058158295368,53.2449522253312,
13.2930734039672));
#152185=CARTESIAN_POINT('Ctrl Pts',(-19.9420572724581,52.9612877359961,
4.40959470916045));
#152186=CARTESIAN_POINT('Ctrl Pts',(-19.6647222792197,52.6776232466609,
-5.51711323126738));
#152187=CARTESIAN_POINT('Ctrl Pts',(-14.7382681313176,52.3939587573258,
-14.1391743717067));
#152188=CARTESIAN_POINT('Ctrl Pts',(-6.32786456239355,52.1102942679906,
-19.4189270621828));
#152189=CARTESIAN_POINT('Ctrl Pts',(3.57854237668436,51.8266297786555,-20.1079348466254));
#152190=CARTESIAN_POINT('Ctrl Pts',(12.6389333843715,51.5429652893203,-16.0434666272831));
#152191=CARTESIAN_POINT('Ctrl Pts',(18.7114973024933,51.2593007999852,-8.18628915173532));
#152192=CARTESIAN_POINT('Ctrl Pts',(20.3606416485524,50.97563631065,1.60611868416694));
#152193=CARTESIAN_POINT('Ctrl Pts',(17.19652549519,50.6919718213149,11.0188455976376));
#152194=CARTESIAN_POINT('Ctrl Pts',(9.96713869623779,50.4083073319797,17.8267084070514));
#152195=CARTESIAN_POINT('Ctrl Pts',(0.38151655146859,50.1246428426446,20.4203295731073));
#152196=CARTESIAN_POINT('Ctrl Pts',(-9.29429705474246,49.8409783533094,
18.1865732698431));
#152197=CARTESIAN_POINT('Ctrl Pts',(-16.7729335686945,49.5573138639743,
11.6535018770193));
#152198=CARTESIAN_POINT('Ctrl Pts',(-20.2864399454939,49.2736493746391,
2.36553630173456));
#152199=CARTESIAN_POINT('Ctrl Pts',(-19.0042211446896,48.989984885304,-7.4816431982948));
#152200=CARTESIAN_POINT('Ctrl Pts',(-13.2293945080778,48.7063203959688,
-15.5601583589236));
#152201=CARTESIAN_POINT('Ctrl Pts',(-4.3271320212667,48.4226559066337,-19.9602438660632));
#152202=CARTESIAN_POINT('Ctrl Pts',(5.5980667413947,48.1389914172986,-19.6417172281645));
#152203=CARTESIAN_POINT('Ctrl Pts',(14.1998795853142,47.8553269279634,-14.6798782906499));
#152204=CARTESIAN_POINT('Ctrl Pts',(19.4448334167225,47.5716624386283,-6.24770840028006));
#152205=CARTESIAN_POINT('Ctrl Pts',(20.0930183932152,47.2879979492931,3.66142304665942));
#152206=CARTESIAN_POINT('Ctrl Pts',(15.9912032428313,47.004333459958,12.7049921569905));
#152207=CARTESIAN_POINT('Ctrl Pts',(8.10905922766536,46.7206689706228,18.7450944332872));
#152208=CARTESIAN_POINT('Ctrl Pts',(-1.69007065812247,46.4370044812877,
20.3538465170029));
#152209=CARTESIAN_POINT('Ctrl Pts',(-11.0896669504969,46.1533399919525,
17.1509385689327));
#152210=CARTESIAN_POINT('Ctrl Pts',(-17.8676601376735,45.8696755026174,
9.8935397140129));
#152211=CARTESIAN_POINT('Ctrl Pts',(-20.4217290618606,45.5860110132823,
0.297302862278477));
#152212=CARTESIAN_POINT('Ctrl Pts',(-18.1480904848286,45.3023465239471,
-9.36921654262662));
#152213=CARTESIAN_POINT('Ctrl Pts',(-11.5842337631254,45.0186820346119,
-16.8208482244296));
#152214=CARTESIAN_POINT('Ctrl Pts',(-2.28185808130925,44.7350175452768,
-20.296022530655));
#152215=CARTESIAN_POINT('Ctrl Pts',(7.55995005221281,44.4513530559417,-18.9732064258026));
#152216=CARTESIAN_POINT('Ctrl Pts',(15.6145820134597,44.1676885666065,-13.1651143334578));
#152217=CARTESIAN_POINT('Ctrl Pts',(19.9779185664375,43.8840240772714,-4.24478228191636));
#152218=CARTESIAN_POINT('Ctrl Pts',(19.6184646529456,43.6003595879362,5.67901853573306));
#152219=CARTESIAN_POINT('Ctrl Pts',(14.6211953673681,43.316695098601,14.2602963818193));
#152220=CARTESIAN_POINT('Ctrl Pts',(6.16746779962503,43.0330306092659,19.4704326559187));
#152221=CARTESIAN_POINT('Ctrl Pts',(-3.74425240280926,42.7493661199307,
20.0777483999609));
#152222=CARTESIAN_POINT('Ctrl Pts',(-12.7708293660599,42.4657016305956,
15.9386738523334));
#152223=CARTESIAN_POINT('Ctrl Pts',(-18.7783755439784,42.1820371412605,
8.03168841510866));
#152224=CARTESIAN_POINT('Ctrl Pts',(-20.3467038574354,41.8983726519253,
-1.77399239172543));
#152225=CARTESIAN_POINT('Ctrl Pts',(-17.1050606674842,41.6147081625902,
-11.1603004632384));
#152226=CARTESIAN_POINT('Ctrl Pts',(-9.81977213079062,41.331043673255,-17.9083076299081));
#152227=CARTESIAN_POINT('Ctrl Pts',(-0.213084292764702,41.0473791839199,
-20.4227814450494));
#152228=CARTESIAN_POINT('Ctrl Pts',(9.44397678424884,40.7637146945847,-18.1092989750195));
#152229=CARTESIAN_POINT('Ctrl Pts',(16.8684767776899,40.4800502052496,-11.5147686936652));
#152230=CARTESIAN_POINT('Ctrl Pts',(20.3052599804853,40.1963857159144,-2.19814103118507));
#152231=CARTESIAN_POINT('Ctrl Pts',(18.9418690342016,39.9127212265793,7.63812832827719));
#152232=CARTESIAN_POINT('Ctrl Pts',(13.1006102762966,39.6290567372441,15.6687401298467));
#152233=CARTESIAN_POINT('Ctrl Pts',(4.16236035226682,39.345392247909,19.9952535159209));
#152234=CARTESIAN_POINT('Ctrl Pts',(-5.75987375031193,39.0617277585738,
19.5948784443426));
#152235=CARTESIAN_POINT('Ctrl Pts',(-14.320470666033,38.7780632692387,14.5622637928079));
#152236=CARTESIAN_POINT('Ctrl Pts',(-19.4957007773038,38.4943987799036,
6.08712231436083));
#152237=CARTESIAN_POINT('Ctrl Pts',(-20.0621369613127,38.2107342905684,
-3.82701808376861));
#152238=CARTESIAN_POINT('Ctrl Pts',(-15.8858734059811,37.9270698012333,
-12.8364493921527));
#152239=CARTESIAN_POINT('Ctrl Pts',(-7.95418101433831,37.6434053118981,
-18.8113373065124));
#152240=CARTESIAN_POINT('Ctrl Pts',(1.85788395651131,37.359740822563,-20.3392151783517));
#152241=CARTESIAN_POINT('Ctrl Pts',(11.2307441820728,37.0760763332278,-17.0588918745468));
#152242=CARTESIAN_POINT('Ctrl Pts',(17.9486505703482,36.7924118438927,-9.74583755078384));
#152243=CARTESIAN_POINT('Ctrl Pts',(20.4234865151855,36.5087473545575,-0.128862099666414));
#152244=CARTESIAN_POINT('Ctrl Pts',(18.0701994950065,36.2250828652224,9.5185764203311));
#152245=CARTESIAN_POINT('Ctrl Pts',(11.4451078029419,35.9414183758872,16.91581846216));
#152246=CARTESIAN_POINT('Ctrl Pts',(2.11438659744718,35.6577538865521,20.3141521169065));
#152247=CARTESIAN_POINT('Ctrl Pts',(-7.7161767057437,35.3740893972169,18.9102095114761));
#152248=CARTESIAN_POINT('Ctrl Pts',(-15.7226317875749,35.0904249078818,
13.0358834329508));
#152249=CARTESIAN_POINT('Ctrl Pts',(-20.0122484096652,34.8067604185466,
4.07986762686163));
#152250=CARTESIAN_POINT('Ctrl Pts',(-19.5709590280071,34.5230959292115,
-5.84063099168422));
#152251=CARTESIAN_POINT('Ctrl Pts',(-14.5030845180251,34.2394314398763,
-14.3804014533863));
#152252=CARTESIAN_POINT('Ctrl Pts',(-6.00667341384557,33.9557669505412,
-19.5206372729111));
#152253=CARTESIAN_POINT('Ctrl Pts',(3.90971888766891,33.672102461206,-20.0461844991202));
#152254=CARTESIAN_POINT('Ctrl Pts',(12.9018507095002,33.3884379718709,-15.8328024900789));
#152255=CARTESIAN_POINT('Ctrl Pts',(18.8439799765745,33.1047734825357,-7.87653896414892));
#152256=CARTESIAN_POINT('Ctrl Pts',(20.3313789816317,32.8211089932007,1.94174516187317));
#152257=CARTESIAN_POINT('Ctrl Pts',(17.0124362121671,32.5374445038654,11.300994447569));
#152258=CARTESIAN_POINT('Ctrl Pts',(9.67173078559361,32.2537800145304,17.9886931745006));
#152259=CARTESIAN_POINT('Ctrl Pts',(0.0446505509054691,31.9701155251951,
20.4238344995783));
#152260=CARTESIAN_POINT('Ctrl Pts',(-9.59303974232004,31.6864510358601,
18.0308121466739));
#152261=CARTESIAN_POINT('Ctrl Pts',(-16.9628215725985,31.4027865465248,
11.3752135681193));
#152262=CARTESIAN_POINT('Ctrl Pts',(-20.322800167086,31.1191220571898,2.03067331054418));
#152263=CARTESIAN_POINT('Ctrl Pts',(-18.8780262724377,30.8354575678546,
-7.79424773882668));
#152264=CARTESIAN_POINT('Ctrl Pts',(-12.9713405484581,30.5517930785194,
-15.7759452787685));
#152265=CARTESIAN_POINT('Ctrl Pts',(-3.99645940922183,30.2681285891843,
-20.0295729065324));
#152266=CARTESIAN_POINT('Ctrl Pts',(2.61385460622837,30.0790189296275,-19.7061587075517));
#152267=CARTESIAN_POINT('Ctrl Pts',(5.68753054648386,29.9844640998491,-18.7750492568638));
#152268=CARTESIAN_POINT('Ctrl Pts',(2.3531054946966,53.8076420723014,19.4811662638601));
#152269=CARTESIAN_POINT('Ctrl Pts',(-0.83617071244833,53.713087242523,19.8663949131869));
#152270=CARTESIAN_POINT('Ctrl Pts',(-7.40443785082346,53.5239775829663,
19.0407256093285));
#152271=CARTESIAN_POINT('Ctrl Pts',(-15.5098945107332,53.2403130936311,
13.2965697206621));
#152272=CARTESIAN_POINT('Ctrl Pts',(-19.9473021734326,52.956648604296,4.41075449877604));
#152273=CARTESIAN_POINT('Ctrl Pts',(-19.669894528314,52.6729841149608,-5.51856432067145));
#152274=CARTESIAN_POINT('Ctrl Pts',(-14.7421444939989,52.3893196256257,
-14.1428932135538));
#152275=CARTESIAN_POINT('Ctrl Pts',(-6.3295289214286,52.1056551362905,-19.424034564584));
#152276=CARTESIAN_POINT('Ctrl Pts',(3.57948360566135,51.8219906469554,-20.113223571091));
#152277=CARTESIAN_POINT('Ctrl Pts',(12.6422576295486,51.5383261576202,-16.0476863277298));
#152278=CARTESIAN_POINT('Ctrl Pts',(18.7164187430947,51.2546616682851,-8.18844228314949));
#152279=CARTESIAN_POINT('Ctrl Pts',(20.3659968370911,50.9709971789499,1.60654112036962));
#152280=CARTESIAN_POINT('Ctrl Pts',(17.2010484704808,50.6873326896148,11.0217437387303));
#152281=CARTESIAN_POINT('Ctrl Pts',(9.96976022042066,50.4036682002796,17.831397130244));
#152282=CARTESIAN_POINT('Ctrl Pts',(0.38161689691564,50.1200037109445,20.4257004621254));
#152283=CARTESIAN_POINT('Ctrl Pts',(-9.29674161078674,49.8363392216093,
18.1913566435161));
#152284=CARTESIAN_POINT('Ctrl Pts',(-16.7773451313725,49.5526747322742,
11.6565669433827));
#152285=CARTESIAN_POINT('Ctrl Pts',(-20.2917756193281,49.269010242939,2.36615847744129));
#152286=CARTESIAN_POINT('Ctrl Pts',(-19.0092195734451,48.9853457536039,
-7.48361099588671));
#152287=CARTESIAN_POINT('Ctrl Pts',(-13.2328740606314,48.7016812642687,
-15.5642509414388));
#152288=CARTESIAN_POINT('Ctrl Pts',(-4.32827012952978,48.4180167749336,
-19.965493744835));
#152289=CARTESIAN_POINT('Ctrl Pts',(5.59953912679806,48.1343522855985,-19.6468833290901));
#152290=CARTESIAN_POINT('Ctrl Pts',(14.2036143917079,47.8506877962633,-14.6837393447495));
#152291=CARTESIAN_POINT('Ctrl Pts',(19.4499477339046,47.5670233069282,-6.24935165233257));
#152292=CARTESIAN_POINT('Ctrl Pts',(20.0983031939136,47.283358817593,3.66238606230469));
#152293=CARTESIAN_POINT('Ctrl Pts',(15.9954091973776,46.9996943282579,12.7083337829279));
#152294=CARTESIAN_POINT('Ctrl Pts',(8.11119204619121,46.7160298389227,18.7500247073859));
#152295=CARTESIAN_POINT('Ctrl Pts',(-1.69051517503973,46.4323653495876,
20.3591999198705));
#152296=CARTESIAN_POINT('Ctrl Pts',(-11.0925837188238,46.1487008602524,
17.155449553313));
#152297=CARTESIAN_POINT('Ctrl Pts',(-17.8723596318423,45.8650363709173,
9.89614188082356));
#152298=CARTESIAN_POINT('Ctrl Pts',(-20.4271003189756,45.5813718815822,
0.297381057915561));
#152299=CARTESIAN_POINT('Ctrl Pts',(-18.1528637368801,45.297707392247,-9.37168080365289));
#152300=CARTESIAN_POINT('Ctrl Pts',(-11.5872806108155,45.0140429029118,
-16.8252723895153));
#152301=CARTESIAN_POINT('Ctrl Pts',(-2.28245824824014,44.7303784135767,
-20.3013607248448));
#152302=CARTESIAN_POINT('Ctrl Pts',(7.56193844581962,44.4467139242416,-18.9781966971797));
#152303=CARTESIAN_POINT('Ctrl Pts',(15.6186889103088,44.1630494349064,-13.1685769792415));
#152304=CARTESIAN_POINT('Ctrl Pts',(19.9831730939516,43.8793849455713,-4.24589873082056));
#152305=CARTESIAN_POINT('Ctrl Pts',(19.6236246380542,43.5957204562361,5.68051221281708));
#152306=CARTESIAN_POINT('Ctrl Pts',(14.6250409868751,43.3120559669009,14.2640470788426));
#152307=CARTESIAN_POINT('Ctrl Pts',(6.16908994705435,43.0283914775658,19.4755537061303));
#152308=CARTESIAN_POINT('Ctrl Pts',(-3.74523720396384,42.7447269882306,
20.083029184395));
#152309=CARTESIAN_POINT('Ctrl Pts',(-12.774188308287,42.4610624988955,15.9428659907695));
#152310=CARTESIAN_POINT('Ctrl Pts',(-18.7833145715672,42.1773980095604,
8.03380088381365));
#152311=CARTESIAN_POINT('Ctrl Pts',(-20.3520553816638,41.8937335202252,
-1.77445898146556));
#152312=CARTESIAN_POINT('Ctrl Pts',(-17.1095595852073,41.6100690308901,
-11.1632358093634));
#152313=CARTESIAN_POINT('Ctrl Pts',(-9.82235489549016,41.3264045415549,
-17.9130178150487));
#152314=CARTESIAN_POINT('Ctrl Pts',(-0.213140337506071,41.0427400522198,
-20.4281529789587));
#152315=CARTESIAN_POINT('Ctrl Pts',(9.44646070847201,40.7590755628846,-18.1140620242536));
#152316=CARTESIAN_POINT('Ctrl Pts',(16.8729134698836,40.4754110735495,-11.5177972708775));
#152317=CARTESIAN_POINT('Ctrl Pts',(20.3106006042792,40.1917465842143,-2.19871917912825));
#152318=CARTESIAN_POINT('Ctrl Pts',(18.9468510633194,39.9080820948792,7.64013728408127));
#152319=CARTESIAN_POINT('Ctrl Pts',(13.1040559564319,39.624417605544,15.6728612711884));
#152320=CARTESIAN_POINT('Ctrl Pts',(4.16345512282173,39.3407531162089,20.0005126028173));
#152321=CARTESIAN_POINT('Ctrl Pts',(-5.76138869367294,39.0570886268737,
19.6000322258829));
#152322=CARTESIAN_POINT('Ctrl Pts',(-14.3242371899018,38.7734241375386,
14.5660939123227));
#152323=CARTESIAN_POINT('Ctrl Pts',(-19.500828473455,38.4897596482035,6.08872332958053));
#152324=CARTESIAN_POINT('Ctrl Pts',(-20.0674136396766,38.2060951588683,
-3.82802465368487));
#152325=CARTESIAN_POINT('Ctrl Pts',(-15.8900516570147,37.9224306695332,
-12.8398255935468));
#152326=CARTESIAN_POINT('Ctrl Pts',(-7.95627309729745,37.638766180198,-18.8162850035974));
#152327=CARTESIAN_POINT('Ctrl Pts',(1.8583726111394,37.3551016908629,-20.344564732932));
#152328=CARTESIAN_POINT('Ctrl Pts',(11.2336980560769,37.0714372015277,-17.0633786491032));
#152329=CARTESIAN_POINT('Ctrl Pts',(17.9533713663584,36.7877727121926,-9.74840086944935));
#152330=CARTESIAN_POINT('Ctrl Pts',(20.4288582345403,36.5041082228574,-0.128895992558966));
#152331=CARTESIAN_POINT('Ctrl Pts',(18.0749522604215,36.2204437335223,9.52107996550914));
#152332=CARTESIAN_POINT('Ctrl Pts',(11.4481180581729,35.9367792441871,16.9202676060106));
#152333=CARTESIAN_POINT('Ctrl Pts',(2.11494271656859,35.653114754852,20.3194950794811));
#152334=CARTESIAN_POINT('Ctrl Pts',(-7.71820618957644,35.3694502655168,
18.9151832136093));
#152335=CARTESIAN_POINT('Ctrl Pts',(-15.7267671033322,35.0857857761817,
13.0393120888398));
#152336=CARTESIAN_POINT('Ctrl Pts',(-20.0175119664913,34.8021212868465,
4.08094070044942));
#152337=CARTESIAN_POINT('Ctrl Pts',(-19.5761065183645,34.5184567975114,
-5.84216717555893));
#152338=CARTESIAN_POINT('Ctrl Pts',(-14.5068990723497,34.2347923081762,
-14.3841837400463));
#152339=CARTESIAN_POINT('Ctrl Pts',(-6.00825326975288,33.9511278188411,
-19.5257715277998));
#152340=CARTESIAN_POINT('Ctrl Pts',(3.91074720947659,33.6674633295059,-20.0514569816771));
#152341=CARTESIAN_POINT('Ctrl Pts',(12.9052441121519,33.3837988401708,-15.8369667826554));
#152342=CARTESIAN_POINT('Ctrl Pts',(18.8489362599963,33.1001343508356,-7.87861062578073));
#152343=CARTESIAN_POINT('Ctrl Pts',(20.3367264736328,32.8164698615006,1.94225587307272));
#152344=CARTESIAN_POINT('Ctrl Pts',(17.0169107711485,32.5328053721653,11.3039667992308));
#152345=CARTESIAN_POINT('Ctrl Pts',(9.67427460687796,32.2491408828303,17.9934245010726));
#152346=CARTESIAN_POINT('Ctrl Pts',(0.0446623068153865,31.965476393495,
20.4292063130764));
#152347=CARTESIAN_POINT('Ctrl Pts',(-9.59556289662872,31.68181190416,18.0355545473434));
#152348=CARTESIAN_POINT('Ctrl Pts',(-16.9672830312041,31.3981474148247,
11.3782054503749));
#152349=CARTESIAN_POINT('Ctrl Pts',(-20.3281454995571,31.1144829254897,
2.03120739099156));
#152350=CARTESIAN_POINT('Ctrl Pts',(-18.8829913196902,30.8308184361545,
-7.79629771540332));
#152351=CARTESIAN_POINT('Ctrl Pts',(-12.9747526115673,30.5471539468193,
-15.7800946999417));
#152352=CARTESIAN_POINT('Ctrl Pts',(-3.99750972752267,30.2634894574842,
-20.034840842762));
#152353=CARTESIAN_POINT('Ctrl Pts',(2.61454075052372,30.0743797979274,-19.7113420388087));
#152354=CARTESIAN_POINT('Ctrl Pts',(5.68902642746934,29.979824968149,-18.779987294375));
#152355=CARTESIAN_POINT('Ctrl Pts',(-16.0055907617229,53.3985407440976,
11.0068955121106));
#152356=CARTESIAN_POINT('Ctrl Pts',(-15.7241636754847,53.405578907796,11.4269621825034));
#152357=CARTESIAN_POINT('Ctrl Pts',(-15.4266115105903,53.4125516031049,
11.8359629131523));
#152358=CARTESIAN_POINT('Ctrl Pts',(-15.1137275717132,53.4193356940546,
12.2326234201433));
#152359=CARTESIAN_POINT('Ctrl Pts',(-15.1054377198822,53.419515438368,12.2431329299697));
#152360=CARTESIAN_POINT('Ctrl Pts',(-15.0971371083471,53.4196950502507,
12.2536337754299));
#152361=CARTESIAN_POINT('Ctrl Pts',(-15.0888257523613,53.4198745274187,
12.2641259325651));
#152362=CARTESIAN_POINT('Ctrl Pts',(-15.001977448899,53.4217499479369,12.3737621999095));
#152363=CARTESIAN_POINT('Ctrl Pts',(-14.9139555404305,53.4236107300246,
12.4824502488336));
#152364=CARTESIAN_POINT('Ctrl Pts',(-14.8247766680273,53.425454406493,12.5901636011065));
#152365=CARTESIAN_POINT('Ctrl Pts',(-14.822300031799,53.425505608261,12.5931549687177));
#152366=CARTESIAN_POINT('Ctrl Pts',(-14.8207348582939,53.425537963323,12.5950452379927));
#152367=CARTESIAN_POINT('Ctrl Pts',(-14.8169494733024,53.4256161178981,
12.599611475608));
#152368=CARTESIAN_POINT('Ctrl Pts',(-14.8002200270243,53.425961520748,12.6197918871251));
#152369=CARTESIAN_POINT('Ctrl Pts',(-14.7834791325836,53.4263056291537,
12.639902918942));
#152370=CARTESIAN_POINT('Ctrl Pts',(-14.7667273158845,53.4266484710351,
12.6599447206894));
#152371=CARTESIAN_POINT('Ctrl Pts',(-14.7228319843549,53.4275468307962,
12.7124609073186));
#152372=CARTESIAN_POINT('Ctrl Pts',(-14.6788616844506,53.4284364946861,
12.7645017376923));
#152373=CARTESIAN_POINT('Ctrl Pts',(-14.6348271681082,53.4293179590744,
12.816071163396));
#152374=CARTESIAN_POINT('Ctrl Pts',(-14.5131482675626,53.43175367602,12.9585709917717));
#152375=CARTESIAN_POINT('Ctrl Pts',(-14.3909792528833,53.4341275498779,
13.0974712309498));
#152376=CARTESIAN_POINT('Ctrl Pts',(-14.2685326139258,53.4364530798533,
13.2328591732691));
#152377=CARTESIAN_POINT('Ctrl Pts',(-14.0943906804485,53.4397604167449,
13.4254060512049));
#152378=CARTESIAN_POINT('Ctrl Pts',(-13.9196898451925,53.4429706073858,
13.6108475674916));
#152379=CARTESIAN_POINT('Ctrl Pts',(-13.7449897530424,53.4461167172075,
13.7894531459944));
#152380=CARTESIAN_POINT('Ctrl Pts',(-13.674011636823,53.4473949360442,13.8620180047325));
#152381=CARTESIAN_POINT('Ctrl Pts',(-13.60303303691,53.4486625623674,13.9334545394267));
#152382=CARTESIAN_POINT('Ctrl Pts',(-13.5320890625498,53.449921753149,14.0037810711015));
#152383=CARTESIAN_POINT('Ctrl Pts',(-13.3924578987428,53.4524000788402,
14.1421969908862));
#152384=CARTESIAN_POINT('Ctrl Pts',(-13.2529529498464,53.4548566976991,
14.2763095157674));
#152385=CARTESIAN_POINT('Ctrl Pts',(-13.1138334094786,53.4572907818032,
14.4062715517664));
#152386=CARTESIAN_POINT('Ctrl Pts',(-13.076706278662,53.4579403710608,14.4409547997054));
#152387=CARTESIAN_POINT('Ctrl Pts',(-13.0396064794504,53.4585883460113,
14.4753424775523));
#152388=CARTESIAN_POINT('Ctrl Pts',(-13.0025388089858,53.459234368232,14.5094377846696));
#152389=CARTESIAN_POINT('Ctrl Pts',(-12.8235052122154,53.4623545988889,
14.6741151272085));
#152390=CARTESIAN_POINT('Ctrl Pts',(-12.6452237099542,53.4654340361861,
14.8319676815982));
#152391=CARTESIAN_POINT('Ctrl Pts',(-12.4681913640252,53.4684667187063,
14.9833336965059));
#152392=CARTESIAN_POINT('Ctrl Pts',(-12.2864117826522,53.4715807245456,
15.1387586877957));
#152393=CARTESIAN_POINT('Ctrl Pts',(-12.1059492051597,53.4746454320225,
15.2873447669732));
#152394=CARTESIAN_POINT('Ctrl Pts',(-11.9272867384365,53.4776545778988,
15.4294623171681));
#152395=CARTESIAN_POINT('Ctrl Pts',(-11.7458083268791,53.480711151693,15.5738198184207));
#152396=CARTESIAN_POINT('Ctrl Pts',(-11.5661870609498,53.4837103970614,
15.711503474158));
#152397=CARTESIAN_POINT('Ctrl Pts',(-11.3888749146235,53.4866459747737,
15.8429028850195));
#152398=CARTESIAN_POINT('Ctrl Pts',(-11.2074833288118,53.4896490916359,
15.9773254161586));
#152399=CARTESIAN_POINT('Ctrl Pts',(-11.0285082295754,53.4925855762415,
16.1051714237653));
#152400=CARTESIAN_POINT('Ctrl Pts',(-10.8523790222644,53.4954488976648,
16.2268563780406));
#152401=CARTESIAN_POINT('Ctrl Pts',(-10.7966149609243,53.4963554504957,
16.2653829084098));
#152402=CARTESIAN_POINT('Ctrl Pts',(-10.7411357801427,53.4972546713243,
16.3032918224977));
#152403=CARTESIAN_POINT('Ctrl Pts',(-10.6859540348375,53.4981463583092,
16.3405962199872));
#152404=CARTESIAN_POINT('Ctrl Pts',(-10.5056373385662,53.5010601126735,
16.4624953312691));
#152405=CARTESIAN_POINT('Ctrl Pts',(-10.3285095705421,53.503888830805,16.5779389234133));
#152406=CARTESIAN_POINT('Ctrl Pts',(-10.1549852560491,53.5066298749269,
16.6873683178014));
#152407=CARTESIAN_POINT('Ctrl Pts',(-9.97673606912055,53.5094455546055,
16.799777351848));
#152408=CARTESIAN_POINT('Ctrl Pts',(-9.80228913973664,53.5121687200546,
16.905840493545));
#152409=CARTESIAN_POINT('Ctrl Pts',(-9.63203912857873,53.5147966049368,
17.0060265380535));
#152410=CARTESIAN_POINT('Ctrl Pts',(-9.45941551134819,53.5174611274877,
17.1076093648707));
#152411=CARTESIAN_POINT('Ctrl Pts',(-9.2911064223578,53.5200276937014,17.2031503551999));
#152412=CARTESIAN_POINT('Ctrl Pts',(-9.12747056757651,53.5224935226011,
17.293124193304));
#152413=CARTESIAN_POINT('Ctrl Pts',(-8.9606116783062,53.5250079194115,17.3848701905948));
#152414=CARTESIAN_POINT('Ctrl Pts',(-8.79861173460713,53.5274175708901,
17.4708278815992));
#152415=CARTESIAN_POINT('Ctrl Pts',(-8.64179983335796,53.5297196428979,
17.5514815653238));
#152416=CARTESIAN_POINT('Ctrl Pts',(-8.5217590240702,53.531481898088,17.6132226282738));
#152417=CARTESIAN_POINT('Ctrl Pts',(-8.40475733867205,53.5331811136886,
17.6718551664352));
#152418=CARTESIAN_POINT('Ctrl Pts',(-8.29092387847546,53.5348160655559,
17.7275874752824));
#152419=CARTESIAN_POINT('Ctrl Pts',(-8.13898767571088,53.5369982743544,
17.8019747016999));
#152420=CARTESIAN_POINT('Ctrl Pts',(-7.99269789314639,53.5390667481526,
17.8711951358255));
#152421=CARTESIAN_POINT('Ctrl Pts',(-7.85232130877835,53.5410244230351,
17.935712869338));
#152422=CARTESIAN_POINT('Ctrl Pts',(-7.71066777363445,53.5429999061189,
18.0008174953885));
#152423=CARTESIAN_POINT('Ctrl Pts',(-7.57503524269878,53.5448625622939,
18.0611337500757));
#152424=CARTESIAN_POINT('Ctrl Pts',(-7.44565561967724,53.5466153455145,
18.117105984607));
#152425=CARTESIAN_POINT('Ctrl Pts',(-7.32581813932385,53.5482388556148,
18.1689500957532));
#152426=CARTESIAN_POINT('Ctrl Pts',(-7.21134462467286,53.5497680993124,
18.2170671212217));
#152427=CARTESIAN_POINT('Ctrl Pts',(-7.10239042630308,53.5512054121188,
18.2617827197678));
#152428=CARTESIAN_POINT('Ctrl Pts',(-6.98751773019651,53.552720801151,18.3089273129993));
#152429=CARTESIAN_POINT('Ctrl Pts',(-6.87878051977868,53.5541339967335,
18.3522918734759));
#152430=CARTESIAN_POINT('Ctrl Pts',(-6.77633357707681,53.5554477771312,
18.39223093747));
#152431=CARTESIAN_POINT('Ctrl Pts',(-6.71118351135425,53.5562832620857,
18.4176297690553));
#152432=CARTESIAN_POINT('Ctrl Pts',(-6.64857669705638,53.5570785424659,
18.441642412548));
#152433=CARTESIAN_POINT('Ctrl Pts',(-6.58854669340746,53.5578343479424,
18.4643510738077));
#152434=CARTESIAN_POINT('Ctrl Pts',(2.35308711660641,55.6631561682667,19.4810141131675));
#152435=CARTESIAN_POINT('Ctrl Pts',(-0.836177570637163,55.5686013384883,
19.86624137102));
#152436=CARTESIAN_POINT('Ctrl Pts',(-7.40437233443277,55.3794916789315,
19.040577712698));
#152437=CARTESIAN_POINT('Ctrl Pts',(-15.5097781103957,55.0958271895964,
13.2964668168065));
#152438=CARTESIAN_POINT('Ctrl Pts',(-19.9471456815097,54.8121627002612,
4.41072023820918));
#152439=CARTESIAN_POINT('Ctrl Pts',(-19.6697430247666,54.5284982109261,
-5.51852151147492));
#152440=CARTESIAN_POINT('Ctrl Pts',(-14.7420297594324,54.2448337215909,
-14.1427836181502));
#152441=CARTESIAN_POINT('Ctrl Pts',(-6.32948010341479,53.9611692322558,
-19.4238840093808));
#152442=CARTESIAN_POINT('Ctrl Pts',(3.57945598289861,53.6775047429206,-20.1130676885921));
#152443=CARTESIAN_POINT('Ctrl Pts',(12.6421595856548,53.3938402535855,-16.0475619479634));
#152444=CARTESIAN_POINT('Ctrl Pts',(18.716273712003,53.1101757642503,-8.18837881994133));
#152445=CARTESIAN_POINT('Ctrl Pts',(20.3658389755175,52.8265112749152,1.60652866949811));
#152446=CARTESIAN_POINT('Ctrl Pts',(17.2009151616198,52.54284678558,11.0216583145532));
#152447=CARTESIAN_POINT('Ctrl Pts',(9.96968294609888,52.2591822962449,17.8312589283967));
#152448=CARTESIAN_POINT('Ctrl Pts',(0.381613941123223,51.9755178069097,
20.4255421529369));
#152449=CARTESIAN_POINT('Ctrl Pts',(-9.29666955748432,51.6918533175746,
18.1912156516937));
#152450=CARTESIAN_POINT('Ctrl Pts',(-16.7772150983034,51.4081888282394,
11.6564765993009));
#152451=CARTESIAN_POINT('Ctrl Pts',(-20.2916183484425,51.1245243389043,
2.36614013857206));
#152452=CARTESIAN_POINT('Ctrl Pts',(-19.0090722426265,50.8408598495692,
-7.48355299426692));
#152453=CARTESIAN_POINT('Ctrl Pts',(-13.2327714994836,50.557195360234,-15.5641303109225));
#152454=CARTESIAN_POINT('Ctrl Pts',(-4.3282365833005,50.2735308708989,-19.96533900255));
#152455=CARTESIAN_POINT('Ctrl Pts',(5.59949572763116,49.9898663815637,-19.646731056189));
#152456=CARTESIAN_POINT('Ctrl Pts',(14.2035043067966,49.7062018922286,-14.683625538629));
#152457=CARTESIAN_POINT('Ctrl Pts',(19.4497969873469,49.4225374028934,-6.24930321681794));
#152458=CARTESIAN_POINT('Ctrl Pts',(20.0981474222916,49.1388729135583,3.66235767703155));
#152459=CARTESIAN_POINT('Ctrl Pts',(15.9952852251765,48.8552084242231,12.7082352871608));
#152460=CARTESIAN_POINT('Ctrl Pts',(8.11112918050874,48.571543934888,18.7498793855759));
#152461=CARTESIAN_POINT('Ctrl Pts',(-1.69050207272523,48.2878794455528,
20.35904212617));
#152462=CARTESIAN_POINT('Ctrl Pts',(-11.0924977459054,48.0042149562177,
17.1553165902359));
#152463=CARTESIAN_POINT('Ctrl Pts',(-17.8722211123635,47.7205504668825,
9.89606518091128));
#152464=CARTESIAN_POINT('Ctrl Pts',(-20.4269419990139,47.4368859775474,
0.297378753067758));
#152465=CARTESIAN_POINT('Ctrl Pts',(-18.1527230433581,47.1532214882123,
-9.37160816856904));
#152466=CARTESIAN_POINT('Ctrl Pts',(-11.5871908037557,46.8695569988771,
-16.8251419854719));
#152467=CARTESIAN_POINT('Ctrl Pts',(-2.28244055807874,46.585892509542,-20.3012033794262));
#152468=CARTESIAN_POINT('Ctrl Pts',(7.56187983711918,46.3022280202068,-18.9780496069259));
#152469=CARTESIAN_POINT('Ctrl Pts',(15.618567857874,46.0185635308717,-13.1684749163659));
#152470=CARTESIAN_POINT('Ctrl Pts',(19.9830182146419,45.7348990415365,-4.24586582304055));
#152471=CARTESIAN_POINT('Ctrl Pts',(19.6234725454198,45.4512345522014,5.6804681860849));
#152472=CARTESIAN_POINT('Ctrl Pts',(14.6249276356951,45.1675700628662,14.2639365255409));
#152473=CARTESIAN_POINT('Ctrl Pts',(6.1690421336071,44.8839055735311,19.4754027611177));
#152474=CARTESIAN_POINT('Ctrl Pts',(-3.74520817655413,44.6002410841959,
20.082873531152));
#152475=CARTESIAN_POINT('Ctrl Pts',(-12.7740893021154,44.3165765948608,
15.9427424258048));
#152476=CARTESIAN_POINT('Ctrl Pts',(-18.7831689917446,44.0329121055256,
8.03373861794982));
#152477=CARTESIAN_POINT('Ctrl Pts',(-20.351897643337,43.7492476161905,-1.77444522854548));
#152478=CARTESIAN_POINT('Ctrl Pts',(-17.1094269777999,43.4655831268553,
-11.163149288857));
#152479=CARTESIAN_POINT('Ctrl Pts',(-9.82227876746288,43.1819186375202,
-17.9128789804492));
#152480=CARTESIAN_POINT('Ctrl Pts',(-0.213138685564806,42.898254148185,
-20.4279946508386));
#152481=CARTESIAN_POINT('Ctrl Pts',(9.44638749380751,42.6145896588499,-18.1139216314637));
#152482=CARTESIAN_POINT('Ctrl Pts',(16.8727826965986,42.3309251695147,-11.5177080023473));
#152483=CARTESIAN_POINT('Ctrl Pts',(20.3104431872471,42.0472606801796,-2.19870213798534));
#152484=CARTESIAN_POINT('Ctrl Pts',(18.9467042160094,41.7635961908444,7.64007806930176));
#152485=CARTESIAN_POINT('Ctrl Pts',(13.1039543936255,41.4799317015093,15.6727397988915));
#152486=CARTESIAN_POINT('Ctrl Pts',(4.16342285401973,41.1962672121741,20.0003575891181));
#152487=CARTESIAN_POINT('Ctrl Pts',(-5.76134404010869,40.912602722839,19.5998803161013));
#152488=CARTESIAN_POINT('Ctrl Pts',(-14.3241261700974,40.6289382335039,
14.5659810180111));
#152489=CARTESIAN_POINT('Ctrl Pts',(-19.5006773325508,40.3452737441687,
6.08867613901365));
#152490=CARTESIAN_POINT('Ctrl Pts',(-20.0672581074617,40.0616092548336,
-3.82799498463215));
#152491=CARTESIAN_POINT('Ctrl Pts',(-15.8899285013867,39.7779447654984,
-12.8397260786543));
#152492=CARTESIAN_POINT('Ctrl Pts',(-7.95621143231152,39.4942802761632,
-18.8161391682379));
#152493=CARTESIAN_POINT('Ctrl Pts',(1.85835820784766,39.2106157868282,-20.3444070526613));
#152494=CARTESIAN_POINT('Ctrl Pts',(11.2336109894543,38.926951297493,-17.0632463996203));
#152495=CARTESIAN_POINT('Ctrl Pts',(17.9532322189983,38.6432868081578,-9.74832531460192));
#152496=CARTESIAN_POINT('Ctrl Pts',(20.4286999009559,38.3596223188227,-0.12889499355195));
#152497=CARTESIAN_POINT('Ctrl Pts',(18.0748121707474,38.0759578294876,9.52100617250831));
#152498=CARTESIAN_POINT('Ctrl Pts',(11.4480293296981,37.7922933401524,16.9201364657096));
#152499=CARTESIAN_POINT('Ctrl Pts',(2.11492632471884,37.5086288508173,20.3193375935092));
#152500=CARTESIAN_POINT('Ctrl Pts',(-7.71814636969478,37.2249643614821,
18.9150366117471));
#152501=CARTESIAN_POINT('Ctrl Pts',(-15.726645213299,36.941299872147,13.0392110278167));
#152502=CARTESIAN_POINT('Ctrl Pts',(-20.017356820919,36.6576353828118,4.08090907120032));
#152503=CARTESIAN_POINT('Ctrl Pts',(-19.5759547942569,36.3739708934767,
-5.84212189597385));
#152504=CARTESIAN_POINT('Ctrl Pts',(-14.5067866363524,36.0903064041415,
-14.3840722555241));
#152505=CARTESIAN_POINT('Ctrl Pts',(-6.00820670381315,35.8066419148064,
-19.5256201937797));
#152506=CARTESIAN_POINT('Ctrl Pts',(3.91071690116573,35.5229774254712,-20.0513015727259));
#152507=CARTESIAN_POINT('Ctrl Pts',(12.9051440864865,35.2393129361361,-15.836844039274));
#152508=CARTESIAN_POINT('Ctrl Pts',(18.8487901790361,34.9556484468009,-7.87854956109791));
#152509=CARTESIAN_POINT('Ctrl Pts',(20.3365688392524,34.6719839574659,1.94224081642136));
#152510=CARTESIAN_POINT('Ctrl Pts',(17.0167789114055,34.3883194681306,11.3038791944104));
#152511=CARTESIAN_POINT('Ctrl Pts',(9.67419956761905,34.1046549787955,17.9932850304986));
#152512=CARTESIAN_POINT('Ctrl Pts',(0.0446620780017708,33.8209904894603,
20.4290480022488));
#152513=CARTESIAN_POINT('Ctrl Pts',(-9.59548876001614,33.5373260001252,
18.0354147123321));
#152514=CARTESIAN_POINT('Ctrl Pts',(-16.9671510611812,33.2536615107901,
11.3781173646993));
#152515=CARTESIAN_POINT('Ctrl Pts',(-20.327988873431,32.9699970214549,2.03119144706522));
#152516=CARTESIAN_POINT('Ctrl Pts',(-18.882843118214,32.6863325321198,-7.79623688916886));
#152517=CARTESIAN_POINT('Ctrl Pts',(-12.974655776204,32.4026680427846,-15.7799732044501));
#152518=CARTESIAN_POINT('Ctrl Pts',(-3.99747079481186,32.1190035534495,
-20.0346838394028));
#152519=CARTESIAN_POINT('Ctrl Pts',(2.61450742368379,31.9298938938927,-19.7111920003019));
#152520=CARTESIAN_POINT('Ctrl Pts',(5.68898199535994,31.8353390641143,-18.7798406199905));
#152521=CARTESIAN_POINT('Ctrl Pts',(2.35247451361281,55.6585629685637,19.4759424235221));
#152522=CARTESIAN_POINT('Ctrl Pts',(-0.835954044174774,55.5640081387853,
19.8610686863525));
#152523=CARTESIAN_POINT('Ctrl Pts',(-7.4024480296698,55.3748984792284,19.0356203314463));
#152524=CARTESIAN_POINT('Ctrl Pts',(-15.5057382293109,55.0912339898934,
13.2930048013961));
#152525=CARTESIAN_POINT('Ctrl Pts',(-19.9419529445085,54.8075695005581,
4.40957186878231));
#152526=CARTESIAN_POINT('Ctrl Pts',(-19.6646212768537,54.5239050112231,
-5.51708469180273));
#152527=CARTESIAN_POINT('Ctrl Pts',(-14.7381916416059,54.2402405218879,
-14.1391013081035));
#152528=CARTESIAN_POINT('Ctrl Pts',(-6.32783201705067,53.9565760325528,
-19.4188266920463));
#152529=CARTESIAN_POINT('Ctrl Pts',(3.578523961509,53.6729115432176,-20.1078309249584));
#152530=CARTESIAN_POINT('Ctrl Pts',(12.6388680217749,53.3892470538825,-16.043383707438));
#152531=CARTESIAN_POINT('Ctrl Pts',(18.7114006150979,53.1055825645473,-8.18624684292945));
#152532=CARTESIAN_POINT('Ctrl Pts',(20.3605364075023,52.8219180752122,1.60611038358585));
#152533=CARTESIAN_POINT('Ctrl Pts',(17.1964366226151,52.5382535858769,11.0187886481856));
#152534=CARTESIAN_POINT('Ctrl Pts',(9.96708718002274,52.2545890965418,17.8266162724855));
#152535=CARTESIAN_POINT('Ctrl Pts',(0.381514580940291,51.9709246072066,
20.4202240336472));
#152536=CARTESIAN_POINT('Ctrl Pts',(-9.29424901920701,51.6872601178715,
18.1864792752938));
#152537=CARTESIAN_POINT('Ctrl Pts',(-16.7728468799808,51.4035956285364,
11.6534416476308));
#152538=CARTESIAN_POINT('Ctrl Pts',(-20.2863350982357,51.1199311392012,
2.36552407582162));
#152539=CARTESIAN_POINT('Ctrl Pts',(-19.0041229241428,50.8362666498662,
-7.48160453054787));
#152540=CARTESIAN_POINT('Ctrl Pts',(-13.2293261339785,50.552602160531,-15.5600779385785));
#152541=CARTESIAN_POINT('Ctrl Pts',(-4.32710965711362,50.2689376711959,
-19.9601407045388));
#152542=CARTESIAN_POINT('Ctrl Pts',(5.59803780861646,49.9852731818607,-19.641615712896));
#152543=CARTESIAN_POINT('Ctrl Pts',(14.1998061953725,49.7016086925256,-14.6798024199021));
#152544=CARTESIAN_POINT('Ctrl Pts',(19.4447329190163,49.4179442031904,-6.24767610993663));
#152545=CARTESIAN_POINT('Ctrl Pts',(20.0929145454661,49.1342797138553,3.6614041231438));
#152546=CARTESIAN_POINT('Ctrl Pts',(15.9911205946964,48.8506152245201,12.7049264931452));
#152547=CARTESIAN_POINT('Ctrl Pts',(8.10901731720995,48.566950735185,18.7449975520795));
#152548=CARTESIAN_POINT('Ctrl Pts',(-1.69006192324604,48.2832862458497,
20.3537413212014));
#152549=CARTESIAN_POINT('Ctrl Pts',(-11.0896096352173,47.9996217565146,
17.1508499268804));
#152550=CARTESIAN_POINT('Ctrl Pts',(-17.8675677913534,47.7159572671794,
9.89348858073751));
#152551=CARTESIAN_POINT('Ctrl Pts',(-20.4216235152184,47.4322927778444,
0.297301325713269));
#152552=CARTESIAN_POINT('Ctrl Pts',(-18.1479966891463,47.1486282885093,
-9.36916811923689));
#152553=CARTESIAN_POINT('Ctrl Pts',(-11.5841738917515,46.8649637991741,
-16.8207612883998));
#152554=CARTESIAN_POINT('Ctrl Pts',(-2.2818462878682,46.581299309839,-20.2959176337082));
#152555=CARTESIAN_POINT('Ctrl Pts',(7.55991097974546,46.2976348205038,-18.9731083656324));
#152556=CARTESIAN_POINT('Ctrl Pts',(15.6145013118357,46.0139703311687,-13.16504629154));
#152557=CARTESIAN_POINT('Ctrl Pts',(19.9778153135633,45.7303058418335,-4.24476034339613));
#152558=CARTESIAN_POINT('Ctrl Pts',(19.6183632578549,45.4466413524984,5.67898918457795));
#152559=CARTESIAN_POINT('Ctrl Pts',(14.621119799914,45.1629768631631,14.2602226796174));
#152560=CARTESIAN_POINT('Ctrl Pts',(6.1674359239932,44.8793123738281,19.4703320259092));
#152561=CARTESIAN_POINT('Ctrl Pts',(-3.74423305120258,44.5956478844928,
20.0776446311312));
#152562=CARTESIAN_POINT('Ctrl Pts',(-12.7707633619448,44.3119833951578,
15.9385914756894));
#152563=CARTESIAN_POINT('Ctrl Pts',(-18.7782784907623,44.0283189058226,
8.03164690453235));
#152564=CARTESIAN_POINT('Ctrl Pts',(-20.3465986985498,43.7446544164875,
-1.77398322311195));
#152565=CARTESIAN_POINT('Ctrl Pts',(-17.1049722625451,43.4609899271523,
-11.1602427829002));
#152566=CARTESIAN_POINT('Ctrl Pts',(-9.81972137877189,43.1773254378172,
-17.9082150735074));
#152567=CARTESIAN_POINT('Ctrl Pts',(-0.213083191470515,42.893660948482,
-20.4226758929682));
#152568=CARTESIAN_POINT('Ctrl Pts',(9.443927974472,42.6099964591469,-18.1092053798253));
#152569=CARTESIAN_POINT('Ctrl Pts',(16.868389595499,42.3263319698117,-11.5147091813111));
#152570=CARTESIAN_POINT('Ctrl Pts',(20.3051550357961,42.0426674804766,-2.19812967042301));
#152571=CARTESIAN_POINT('Ctrl Pts',(18.941771135994,41.7590029911413,7.63808885175711));
#152572=CARTESIAN_POINT('Ctrl Pts',(13.1005425677583,41.4753385018062,15.6686591483147));
#152573=CARTESIAN_POINT('Ctrl Pts',(4.16233883973193,41.191674012471,19.9951501734537));
#152574=CARTESIAN_POINT('Ctrl Pts',(-5.75984398126879,40.9080095231359,
19.5947771711538));
#152575=CARTESIAN_POINT('Ctrl Pts',(-14.3203966528292,40.6243450338009,
14.5621885299326));
#152576=CARTESIAN_POINT('Ctrl Pts',(-19.4956000167,40.3406805444657,6.08709085398259));
#152577=CARTESIAN_POINT('Ctrl Pts',(-20.0620332731684,40.0570160551306,
-3.82699830439993));
#152578=CARTESIAN_POINT('Ctrl Pts',(-15.8857913022283,39.7733515657954,
-12.8363830488904));
#152579=CARTESIAN_POINT('Ctrl Pts',(-7.95413990434726,39.4896870764602,
-18.8112400829384));
#152580=CARTESIAN_POINT('Ctrl Pts',(1.85787435431672,39.2060225871252,-20.3391100581702));
#152581=CARTESIAN_POINT('Ctrl Pts',(11.2306861376571,38.92235809779,-17.0588037082239));
#152582=CARTESIAN_POINT('Ctrl Pts',(17.9485578054405,38.6386936084548,-9.74578718088502));
#152583=CARTESIAN_POINT('Ctrl Pts',(20.4233809594614,38.3550291191197,-0.128861433661739));
#152584=CARTESIAN_POINT('Ctrl Pts',(18.0701061018895,38.0713646297846,9.51852722499672));
#152585=CARTESIAN_POINT('Ctrl Pts',(11.4450486506248,37.7877001404493,16.9157310352918));
#152586=CARTESIAN_POINT('Ctrl Pts',(2.11437566954724,37.5040356511143,20.3140471262575));
#152587=CARTESIAN_POINT('Ctrl Pts',(-7.71613682582219,37.2203711617791,
18.9101117769003));
#152588=CARTESIAN_POINT('Ctrl Pts',(-15.7225505275519,36.9367066724439,
13.0358160589347));
#152589=CARTESIAN_POINT('Ctrl Pts',(-20.0121449792825,36.6530421831088,
4.07984654069534));
#152590=CARTESIAN_POINT('Ctrl Pts',(-19.570857878601,36.3693776937737,-5.84060080529386));
#152591=CARTESIAN_POINT('Ctrl Pts',(-14.5030095606927,36.0857132044385,
-14.3803271303707));
#152592=CARTESIAN_POINT('Ctrl Pts',(-6.00664236988544,35.8020487151034,
-19.5205363835633));
#152593=CARTESIAN_POINT('Ctrl Pts',(3.90969868212814,35.5183842257682,-20.0460808931517));
#152594=CARTESIAN_POINT('Ctrl Pts',(12.9017840257226,35.2347197364331,-15.8327206611571));
#152595=CARTESIAN_POINT('Ctrl Pts',(18.8438825892667,34.9510552470979,-7.87649825435995));
#152596=CARTESIAN_POINT('Ctrl Pts',(20.3312738920437,34.6673907577629,1.94173512410548));
#152597=CARTESIAN_POINT('Ctrl Pts',(17.0123483056708,34.3837262684276,11.3009360443548));
#152598=CARTESIAN_POINT('Ctrl Pts',(9.67168075942046,34.1000617790925,17.988600194117));
#152599=CARTESIAN_POINT('Ctrl Pts',(0.0446503983630494,33.8163972897572,
20.4237289590255));
#152600=CARTESIAN_POINT('Ctrl Pts',(-9.59299031791114,33.5327328004222,
18.0307189233321));
#152601=CARTESIAN_POINT('Ctrl Pts',(-16.9627335925823,33.2490683110871,
11.375154844335));
#152602=CARTESIAN_POINT('Ctrl Pts',(-20.3226957496675,32.9654038217519,
2.03066268125984));
#152603=CARTESIAN_POINT('Ctrl Pts',(-18.8779274714526,32.6817393324168,
-7.79420718800329));
#152604=CARTESIAN_POINT('Ctrl Pts',(-12.9712759915485,32.3980748430816,
-15.7758642817733));
#152605=CARTESIAN_POINT('Ctrl Pts',(-3.99643345408108,32.1144103537465,
-20.0294682376252));
#152606=CARTESIAN_POINT('Ctrl Pts',(2.61383238833494,31.9253006941897,-19.7060586818794));
#152607=CARTESIAN_POINT('Ctrl Pts',(5.68750092507729,31.8307458644113,-18.7749514739398));
#152608=CARTESIAN_POINT('Ctrl Pts',(2.35186191061921,55.6539697688606,19.4708707338767));
#152609=CARTESIAN_POINT('Ctrl Pts',(-0.835730517712384,55.5594149390822,
19.855896001685));
#152610=CARTESIAN_POINT('Ctrl Pts',(-7.40052372490683,55.3703052795254,
19.0306629501947));
#152611=CARTESIAN_POINT('Ctrl Pts',(-15.5016983482262,55.0866407901903,
13.2895427859857));
#152612=CARTESIAN_POINT('Ctrl Pts',(-19.9367602075072,54.8029763008551,
4.40842349935545));
#152613=CARTESIAN_POINT('Ctrl Pts',(-19.6594995289409,54.51931181152,-5.51564787213054));
#152614=CARTESIAN_POINT('Ctrl Pts',(-14.7343535237793,54.2356473221848,
-14.1354189980568));
#152615=CARTESIAN_POINT('Ctrl Pts',(-6.32618393068655,53.9519828328497,
-19.4137693747118));
#152616=CARTESIAN_POINT('Ctrl Pts',(3.5775919401194,53.6683183435145,-20.1025941613248));
#152617=CARTESIAN_POINT('Ctrl Pts',(12.6355764578951,53.3846538541794,-16.0392054669125));
#152618=CARTESIAN_POINT('Ctrl Pts',(18.7065275181928,53.1009893648442,-8.18411486591757));
#152619=CARTESIAN_POINT('Ctrl Pts',(20.355233839487,52.8173248755091,1.60569209767359));
#152620=CARTESIAN_POINT('Ctrl Pts',(17.1919580836104,52.5336603861739,11.015918981818));
#152621=CARTESIAN_POINT('Ctrl Pts',(9.9644914139466,52.2499958968388,17.8219736165744));
#152622=CARTESIAN_POINT('Ctrl Pts',(0.381415220757358,51.9663314075036,
20.4149059143575));
#152623=CARTESIAN_POINT('Ctrl Pts',(-9.29182848092971,51.6826669181685,
18.181742898894));
#152624=CARTESIAN_POINT('Ctrl Pts',(-16.7684786616583,51.3990024288333,
11.6504066959607));
#152625=CARTESIAN_POINT('Ctrl Pts',(-20.2810518480289,51.1153379394982,
2.36490801307118));
#152626=CARTESIAN_POINT('Ctrl Pts',(-18.9991736056591,50.8316734501631,
-7.47965606682882));
#152627=CARTESIAN_POINT('Ctrl Pts',(-13.2258807684735,50.5480089608279,
-15.5560255662346));
#152628=CARTESIAN_POINT('Ctrl Pts',(-4.32598273092673,50.2643444714928,
-19.9549424065277));
#152629=CARTESIAN_POINT('Ctrl Pts',(5.59657988960176,49.9806799821576,-19.636500369603));
#152630=CARTESIAN_POINT('Ctrl Pts',(14.1961080839485,49.6970154928225,-14.6759793011752));
#152631=CARTESIAN_POINT('Ctrl Pts',(19.4396688506857,49.4133510034873,-6.24604900305533));
#152632=CARTESIAN_POINT('Ctrl Pts',(20.0876816686406,49.1296865141522,3.66045056925605));
#152633=CARTESIAN_POINT('Ctrl Pts',(15.9869559642162,48.846022024817,12.7016176991295));
#152634=CARTESIAN_POINT('Ctrl Pts',(8.10690545391116,48.5623575354819,18.7401157185831));
#152635=CARTESIAN_POINT('Ctrl Pts',(-1.68962177376686,48.2786930461467,
20.3484405162329));
#152636=CARTESIAN_POINT('Ctrl Pts',(-11.0867215245292,47.9950285568116,
17.1463832635249));
#152637=CARTESIAN_POINT('Ctrl Pts',(-17.8629144703433,47.7113640674764,
9.89091198056374));
#152638=CARTESIAN_POINT('Ctrl Pts',(-20.4163050314229,47.4276995781413,
0.297223898358779));
#152639=CARTESIAN_POINT('Ctrl Pts',(-18.1432703349345,47.1440350888062,
-9.36672806990475));
#152640=CARTESIAN_POINT('Ctrl Pts',(-11.5811569797474,46.860370599471,-16.8163805913277));
#152641=CARTESIAN_POINT('Ctrl Pts',(-2.28125201765766,46.5767061101359,
-20.2906318879902));
#152642=CARTESIAN_POINT('Ctrl Pts',(7.55794212237173,46.2930416208007,-18.9681671243389));
#152643=CARTESIAN_POINT('Ctrl Pts',(15.6104347657974,46.0093771314656,-13.1616176667141));
#152644=CARTESIAN_POINT('Ctrl Pts',(19.9726124124846,45.7257126421304,-4.2436548637517));
#152645=CARTESIAN_POINT('Ctrl Pts',(19.61325397029,45.4420481527953,5.67751018307102));
#152646=CARTESIAN_POINT('Ctrl Pts',(14.617311964133,45.1583836634601,14.256508833694));
#152647=CARTESIAN_POINT('Ctrl Pts',(6.1658297143793,44.874719174125,19.4652612907007));
#152648=CARTESIAN_POINT('Ctrl Pts',(-3.74325792585103,44.5910546847898,
20.0724157311104));
#152649=CARTESIAN_POINT('Ctrl Pts',(-12.7674374217743,44.3073901954547,
15.934440525574));
#152650=CARTESIAN_POINT('Ctrl Pts',(-18.77338798978,44.0237257061195,8.02955519111489));
#152651=CARTESIAN_POINT('Ctrl Pts',(-20.3412997537626,43.7400612167844,
-1.77352121767841));
#152652=CARTESIAN_POINT('Ctrl Pts',(-17.1005175472903,43.4563967274492,
-11.1573362769433));
#152653=CARTESIAN_POINT('Ctrl Pts',(-9.81716399008091,43.1727322381141,
-17.9035511665657));
#152654=CARTESIAN_POINT('Ctrl Pts',(-0.213027697376223,42.8890677487789,
-20.4173571350978));
#152655=CARTESIAN_POINT('Ctrl Pts',(9.44146845513648,42.6054032594438,-18.1044891281869));
#152656=CARTESIAN_POINT('Ctrl Pts',(16.8639964943994,42.3217387701086,-11.5117103602749));
#152657=CARTESIAN_POINT('Ctrl Pts',(20.2998668843451,42.0380742807735,-2.19755720286068));
#152658=CARTESIAN_POINT('Ctrl Pts',(18.9368380559786,41.7544097914383,7.63609963421245));
#152659=CARTESIAN_POINT('Ctrl Pts',(13.0971307418911,41.4707453021032,15.6645784977378));
#152660=CARTESIAN_POINT('Ctrl Pts',(4.16125482544413,41.187080812768,19.9899427577892));
#152661=CARTESIAN_POINT('Ctrl Pts',(-5.75834392242889,40.9034163234329,
19.5896740262063));
#152662=CARTESIAN_POINT('Ctrl Pts',(-14.3166671355611,40.6197518340978,
14.5583960418542));
#152663=CARTESIAN_POINT('Ctrl Pts',(-19.4905227008492,40.3360873447626,
6.08550556895152));
#152664=CARTESIAN_POINT('Ctrl Pts',(-20.056808438875,40.0524228554275,-3.82600162416772));
#152665=CARTESIAN_POINT('Ctrl Pts',(-15.8816541030699,39.7687583660923,
-12.8330400191265));
#152666=CARTESIAN_POINT('Ctrl Pts',(-7.95206837638299,39.4850938767571,
-18.8063409976389));
#152667=CARTESIAN_POINT('Ctrl Pts',(1.85739050078578,39.2014293874221,-20.3338130636791));
#152668=CARTESIAN_POINT('Ctrl Pts',(11.22776128586,38.9177648980869,-17.0543610168275));
#152669=CARTESIAN_POINT('Ctrl Pts',(17.9438833918827,38.6341004087517,-9.74324904716811));
#152670=CARTESIAN_POINT('Ctrl Pts',(20.418062017967,38.3504359194166,-0.128827873771525));
#152671=CARTESIAN_POINT('Ctrl Pts',(18.0654000330317,38.0667714300815,9.51604827748511));
#152672=CARTESIAN_POINT('Ctrl Pts',(11.4420679715514,37.7831069407463,16.911325604874));
#152673=CARTESIAN_POINT('Ctrl Pts',(2.11382501437564,37.4994424514112,20.3087566590058));
#152674=CARTESIAN_POINT('Ctrl Pts',(-7.7141272819496,37.215777962076,18.9051869420536));
#152675=CARTESIAN_POINT('Ctrl Pts',(-15.7184558418048,36.9321134727409,
13.0324210900526));
#152676=CARTESIAN_POINT('Ctrl Pts',(-20.0069331376461,36.6484489834057,
4.07878401019037));
#152677=CARTESIAN_POINT('Ctrl Pts',(-19.5657609629451,36.3647844940706,
-5.83907971461386));
#152678=CARTESIAN_POINT('Ctrl Pts',(-14.4992324850331,36.0811200047354,
-14.3765820052173));
#152679=CARTESIAN_POINT('Ctrl Pts',(-6.00507803595772,35.7974555154003,
-19.515452573347));
#152680=CARTESIAN_POINT('Ctrl Pts',(3.90868046309055,35.5137910260651,-20.0408602135774));
#152681=CARTESIAN_POINT('Ctrl Pts',(12.8984239649587,35.23012653673,-15.8285972830403));
#152682=CARTESIAN_POINT('Ctrl Pts',(18.8389749994973,34.9464620473948,-7.87444694762198));
#152683=CARTESIAN_POINT('Ctrl Pts',(20.3259789448351,34.6627975580598,1.94122943178962));
#152684=CARTESIAN_POINT('Ctrl Pts',(17.0079176999362,34.3791330687245,11.2979928942992));
#152685=CARTESIAN_POINT('Ctrl Pts',(9.66916195122188,34.0954685793894,17.9839153577354));
#152686=CARTESIAN_POINT('Ctrl Pts',(0.0446387187243297,33.8118040900542,
20.4184099158022));
#152687=CARTESIAN_POINT('Ctrl Pts',(-9.59049187580613,33.5281396007191,
18.026023134332));
#152688=CARTESIAN_POINT('Ctrl Pts',(-16.9583161239834,33.244475111384,11.3721923239707));
#152689=CARTESIAN_POINT('Ctrl Pts',(-20.3174026259039,32.9608106220488,
2.03013391545447));
#152690=CARTESIAN_POINT('Ctrl Pts',(-18.8730118246912,32.6771461327137,
-7.79217748683771));
#152691=CARTESIAN_POINT('Ctrl Pts',(-12.9678962068931,32.3934816433785,
-15.7717553590965));
#152692=CARTESIAN_POINT('Ctrl Pts',(-3.9953961133503,32.1098171540434,-20.0242526358475));
#152693=CARTESIAN_POINT('Ctrl Pts',(2.6131573529861,31.9207074944866,-19.7009253634569));
#152694=CARTESIAN_POINT('Ctrl Pts',(5.68601985479465,31.8261526647082,-18.7700623278891));
#152695=CARTESIAN_POINT('Ctrl Pts',(2.35124930762562,55.6493765691575,19.4657990442313));
#152696=CARTESIAN_POINT('Ctrl Pts',(-0.835506991249996,55.5548217393791,
19.8507233170175));
#152697=CARTESIAN_POINT('Ctrl Pts',(-7.39859942014385,55.3657120798223,
19.025705568943));
#152698=CARTESIAN_POINT('Ctrl Pts',(-15.4976584671414,55.0820475904872,
13.2860807705753));
#152699=CARTESIAN_POINT('Ctrl Pts',(-19.931567470506,54.798383101152,4.40727512992858));
#152700=CARTESIAN_POINT('Ctrl Pts',(-19.654377781028,54.5147186118169,-5.51421105245834));
#152701=CARTESIAN_POINT('Ctrl Pts',(-14.7305154059527,54.2310541224818,
-14.13173668801));
#152702=CARTESIAN_POINT('Ctrl Pts',(-6.32453584432243,53.9473896331466,
-19.4087120573774));
#152703=CARTESIAN_POINT('Ctrl Pts',(3.57665991872979,53.6637251438114,-20.0973573976911));
#152704=CARTESIAN_POINT('Ctrl Pts',(12.6322848940153,53.3800606544763,-16.035027226387));
#152705=CARTESIAN_POINT('Ctrl Pts',(18.7016544212876,53.0963961651411,-8.18198288890569));
#152706=CARTESIAN_POINT('Ctrl Pts',(20.3499312714717,52.812731675806,1.60527381176133));
#152707=CARTESIAN_POINT('Ctrl Pts',(17.1874795446057,52.5290671864708,11.0130493154504));
#152708=CARTESIAN_POINT('Ctrl Pts',(9.96189564787046,52.2454026971357,17.8173309606632));
#152709=CARTESIAN_POINT('Ctrl Pts',(0.381315860574426,51.9617382078005,
20.4095877950678));
#152710=CARTESIAN_POINT('Ctrl Pts',(-9.2894079426524,51.6780737184654,18.1770065224941));
#152711=CARTESIAN_POINT('Ctrl Pts',(-16.7641104433357,51.3944092291302,
11.6473717442906));
#152712=CARTESIAN_POINT('Ctrl Pts',(-20.2757685978221,51.1107447397951,
2.36429195032073));
#152713=CARTESIAN_POINT('Ctrl Pts',(-18.9942242871754,50.82708025046,-7.47770760310978));
#152714=CARTESIAN_POINT('Ctrl Pts',(-13.2224354029684,50.5434157611248,
-15.5519731938906));
#152715=CARTESIAN_POINT('Ctrl Pts',(-4.32485580473984,50.2597512717897,
-19.9497441085165));
#152716=CARTESIAN_POINT('Ctrl Pts',(5.59512197058706,49.9760867824545,-19.6313850263099));
#152717=CARTESIAN_POINT('Ctrl Pts',(14.1924099725245,49.6924222931194,-14.6721561824483));
#152718=CARTESIAN_POINT('Ctrl Pts',(19.4346047823551,49.4087578037842,-6.24442189617403));
#152719=CARTESIAN_POINT('Ctrl Pts',(20.0824487918151,49.1250933144491,3.6594970153683));
#152720=CARTESIAN_POINT('Ctrl Pts',(15.982791333736,48.8414288251139,12.6983089051138));
#152721=CARTESIAN_POINT('Ctrl Pts',(8.10479359061236,48.5577643357788,18.7352338850867));
#152722=CARTESIAN_POINT('Ctrl Pts',(-1.68918162428767,48.2740998464436,
20.3431397112644));
#152723=CARTESIAN_POINT('Ctrl Pts',(-11.0838334138411,47.9904353571085,
17.1419166001694));
#152724=CARTESIAN_POINT('Ctrl Pts',(-17.8582611493331,47.7067708677733,
9.88833538038999));
#152725=CARTESIAN_POINT('Ctrl Pts',(-20.4109865476274,47.4231063784382,
0.297146471004289));
#152726=CARTESIAN_POINT('Ctrl Pts',(-18.1385439807228,47.1394418891031,
-9.3642880205726));
#152727=CARTESIAN_POINT('Ctrl Pts',(-11.5781400677432,46.8557773997679,
-16.8119998942556));
#152728=CARTESIAN_POINT('Ctrl Pts',(-2.28065774744712,46.5721129104328,
-20.2853461422722));
#152729=CARTESIAN_POINT('Ctrl Pts',(7.55597326499801,46.2884484210976,-18.9632258830455));
#152730=CARTESIAN_POINT('Ctrl Pts',(15.6063682197591,46.0047839317625,-13.1581890418883));
#152731=CARTESIAN_POINT('Ctrl Pts',(19.967409511406,45.7211194424273,-4.24254938410727));
#152732=CARTESIAN_POINT('Ctrl Pts',(19.6081446827251,45.4374549530922,5.67603118156409));
#152733=CARTESIAN_POINT('Ctrl Pts',(14.6135041283519,45.153790463757,14.2527949877705));
#152734=CARTESIAN_POINT('Ctrl Pts',(6.16422350476539,44.8701259744219,19.4601905554922));
#152735=CARTESIAN_POINT('Ctrl Pts',(-3.74228280049948,44.5864614850867,
20.0671868310897));
#152736=CARTESIAN_POINT('Ctrl Pts',(-12.7641114816037,44.3027969957516,
15.9302895754586));
#152737=CARTESIAN_POINT('Ctrl Pts',(-18.7684974887977,44.0191325064164,
8.02746347769743));
#152738=CARTESIAN_POINT('Ctrl Pts',(-20.3360008089754,43.7354680170813,
-1.77305921224488));
#152739=CARTESIAN_POINT('Ctrl Pts',(-17.0960628320355,43.4518035277461,
-11.1544297709865));
#152740=CARTESIAN_POINT('Ctrl Pts',(-9.81460660138991,43.168139038411,-17.8988872596239));
#152741=CARTESIAN_POINT('Ctrl Pts',(-0.212972203281932,42.8844745490758,
-20.4120383772274));
#152742=CARTESIAN_POINT('Ctrl Pts',(9.43900893580097,42.6008100597407,-18.0997728765485));
#152743=CARTESIAN_POINT('Ctrl Pts',(16.8596033932998,42.3171455704055,-11.5087115392387));
#152744=CARTESIAN_POINT('Ctrl Pts',(20.2945787328941,42.0334810810704,-2.19698473529835));
#152745=CARTESIAN_POINT('Ctrl Pts',(18.9319049759631,41.7498165917352,7.6341104166678));
#152746=CARTESIAN_POINT('Ctrl Pts',(13.093718916024,41.4661521024001,15.6604978471609));
#152747=CARTESIAN_POINT('Ctrl Pts',(4.16017081115633,41.1824876130649,19.9847353421248));
#152748=CARTESIAN_POINT('Ctrl Pts',(-5.75684386358899,40.8988231237298,
19.5845708812588));
#152749=CARTESIAN_POINT('Ctrl Pts',(-14.3129376182929,40.6151586343947,
14.5546035537758));
#152750=CARTESIAN_POINT('Ctrl Pts',(-19.4854453849984,40.3314941450595,
6.08392028392046));
#152751=CARTESIAN_POINT('Ctrl Pts',(-20.0515836045816,40.0478296557244,
-3.8250049439355));
#152752=CARTESIAN_POINT('Ctrl Pts',(-15.8775169039115,39.7641651663892,
-12.8296969893626));
#152753=CARTESIAN_POINT('Ctrl Pts',(-7.94999684841872,39.480500677054,-18.8014419123395));
#152754=CARTESIAN_POINT('Ctrl Pts',(1.85690664725484,39.196836187719,-20.3285160691879));
#152755=CARTESIAN_POINT('Ctrl Pts',(11.2248364340628,38.9131716983838,-17.049918325431));
#152756=CARTESIAN_POINT('Ctrl Pts',(17.9392089783248,38.6295072090486,-9.7407109134512));
#152757=CARTESIAN_POINT('Ctrl Pts',(20.4127430764725,38.3458427197135,-0.128794313881315));
#152758=CARTESIAN_POINT('Ctrl Pts',(18.0606939641738,38.0621782303784,9.51356932997351));
#152759=CARTESIAN_POINT('Ctrl Pts',(11.4390872924781,37.7785137410432,16.9069201744562));
#152760=CARTESIAN_POINT('Ctrl Pts',(2.11327435920404,37.4948492517081,20.3034661917541));
#152761=CARTESIAN_POINT('Ctrl Pts',(-7.712117738077,37.2111847623729,18.9002621072068));
#152762=CARTESIAN_POINT('Ctrl Pts',(-15.7143611560578,36.9275202730378,
13.0290261211706));
#152763=CARTESIAN_POINT('Ctrl Pts',(-20.0017212960097,36.6438557837026,
4.07772147968539));
#152764=CARTESIAN_POINT('Ctrl Pts',(-19.5606640472892,36.3601912943675,
-5.83755862393387));
#152765=CARTESIAN_POINT('Ctrl Pts',(-14.4954554093735,36.0765268050323,
-14.3728368800639));
#152766=CARTESIAN_POINT('Ctrl Pts',(-6.00351370203,35.7928623156972,-19.5103687631306));
#152767=CARTESIAN_POINT('Ctrl Pts',(3.90766224405295,35.509197826362,-20.0356395340032));
#152768=CARTESIAN_POINT('Ctrl Pts',(12.8950639041948,35.2255333370269,-15.8244739049234));
#152769=CARTESIAN_POINT('Ctrl Pts',(18.8340674097279,34.9418688476917,-7.87239564088401));
#152770=CARTESIAN_POINT('Ctrl Pts',(20.3206839976264,34.6582043583567,1.94072373947375));
#152771=CARTESIAN_POINT('Ctrl Pts',(17.0034870942015,34.3745398690214,11.2950497442436));
#152772=CARTESIAN_POINT('Ctrl Pts',(9.6666431430233,34.0908753796863,17.9792305213538));
#152773=CARTESIAN_POINT('Ctrl Pts',(0.04462703908561,33.8072108903511,20.4130908725788));
#152774=CARTESIAN_POINT('Ctrl Pts',(-9.58799343370113,33.523546401016,18.0213273453319));
#152775=CARTESIAN_POINT('Ctrl Pts',(-16.9538986553845,33.2398819116809,
11.3692298036064));
#152776=CARTESIAN_POINT('Ctrl Pts',(-20.3121095021403,32.9562174223457,
2.0296051496491));
#152777=CARTESIAN_POINT('Ctrl Pts',(-18.8680961779298,32.6725529330106,
-7.79014778567214));
#152778=CARTESIAN_POINT('Ctrl Pts',(-12.9645164222377,32.3888884436754,
-15.7676464364197));
#152779=CARTESIAN_POINT('Ctrl Pts',(-3.99435877261951,32.1052239543403,
-20.0190370340698));
#152780=CARTESIAN_POINT('Ctrl Pts',(2.61248231763726,31.9161142947835,-19.6957920450345));
#152781=CARTESIAN_POINT('Ctrl Pts',(5.684538784512,31.8215594650051,-18.7651731818384));
#152782=CARTESIAN_POINT('Ctrl Pts',(2.32499489361428,55.4525251533119,19.2484409165708));
#152783=CARTESIAN_POINT('Ctrl Pts',(-0.825927285719014,55.3579703235335,
19.6290368312674));
#152784=CARTESIAN_POINT('Ctrl Pts',(-7.31612921601654,55.1688606639768,
18.813246372444));
#152785=CARTESIAN_POINT('Ctrl Pts',(-15.3245207063658,54.8851961746416,
13.1377086815575));
#152786=CARTESIAN_POINT('Ctrl Pts',(-19.7090215990246,54.6015316853065,
4.35805929734841));
#152787=CARTESIAN_POINT('Ctrl Pts',(-19.4348742990482,54.3178671959714,
-5.45263306650719));
#152788=CARTESIAN_POINT('Ctrl Pts',(-14.5660246419556,54.0342027066362,
-13.9739234002933));
#152789=CARTESIAN_POINT('Ctrl Pts',(-6.25390357157437,53.750538217301,-19.1919698858997));
#152790=CARTESIAN_POINT('Ctrl Pts',(3.53671614488966,53.4668737279659,-19.8729246705337));
#152791=CARTESIAN_POINT('Ctrl Pts',(12.491217870594,53.1832092386308,-15.8559597752955));
#152792=CARTESIAN_POINT('Ctrl Pts',(18.492807411069,52.8995447492956,-8.0906124455394));
#152793=CARTESIAN_POINT('Ctrl Pts',(20.1226783565312,52.6158802599605,1.58734727266439));
#152794=CARTESIAN_POINT('Ctrl Pts',(16.9955421586899,52.3322157706253,10.8900636139818));
#152795=CARTESIAN_POINT('Ctrl Pts',(9.85064853032163,52.0485512812902,17.6183599930405));
#152796=CARTESIAN_POINT('Ctrl Pts',(0.37705756702019,51.764886791955,20.1816683969376));
#152797=CARTESIAN_POINT('Ctrl Pts',(-9.18567058791066,51.4812223026199,
17.9740189624988));
#152798=CARTESIAN_POINT('Ctrl Pts',(-16.5769010866546,51.1975578132847,
11.5173023870012));
#152799=CARTESIAN_POINT('Ctrl Pts',(-20.0493435889592,50.9138933239496,
2.33788926101594));
#152800=CARTESIAN_POINT('Ctrl Pts',(-18.782110637875,50.6302288346144,-7.39420201515054));
#152801=CARTESIAN_POINT('Ctrl Pts',(-13.0747768813237,50.3465643452793,
-15.3783000934356));
#152802=CARTESIAN_POINT('Ctrl Pts',(-4.27655896815896,50.0628998559441,
-19.7269599080372));
#152803=CARTESIAN_POINT('Ctrl Pts',(5.53263972709995,49.779235366609,-19.4121560280371));
#152804=CARTESIAN_POINT('Ctrl Pts',(14.0339194829231,49.4955708772738,-14.5083082370103));
#152805=CARTESIAN_POINT('Ctrl Pts',(19.2175732824715,49.2119063879387,-6.17468874411822));
#152806=CARTESIAN_POINT('Ctrl Pts',(19.8581826421499,48.9282418986035,3.61863042017902));
#152807=CARTESIAN_POINT('Ctrl Pts',(15.8043071702995,48.6445774092684,12.5565034472994));
#152808=CARTESIAN_POINT('Ctrl Pts',(8.01428516352118,48.3609129199332,18.5260124495264));
#152809=CARTESIAN_POINT('Ctrl Pts',(-1.67031807517956,48.0772484305981,
20.1159623554698));
#152810=CARTESIAN_POINT('Ctrl Pts',(-10.9600572414944,47.7935839412629,
16.9504881706475));
#152811=CARTESIAN_POINT('Ctrl Pts',(-17.6588331060421,47.5099194519278,
9.77790965865729));
#152812=CARTESIAN_POINT('Ctrl Pts',(-20.18305152782,47.2262549625926,0.293828155811846));
#152813=CARTESIAN_POINT('Ctrl Pts',(-17.9359859430751,46.9425904732575,
-9.25971447776634));
#152814=CARTESIAN_POINT('Ctrl Pts',(-11.4488438389931,46.6589259839223,
-16.6242557340227));
#152815=CARTESIAN_POINT('Ctrl Pts',(-2.2551890241383,46.3752614945872,-20.0588141829296));
#152816=CARTESIAN_POINT('Ctrl Pts',(7.47159366326693,46.0915970052521,-18.7514583990392));
#152817=CARTESIAN_POINT('Ctrl Pts',(15.4320876752591,45.8079325159169,-13.0112479779224));
#152818=CARTESIAN_POINT('Ctrl Pts',(19.7444280366068,45.5242680265818,-4.19517168506042));
#152819=CARTESIAN_POINT('Ctrl Pts',(19.3891752156577,45.2406035372466,5.61264540269537));
#152820=CARTESIAN_POINT('Ctrl Pts',(14.4503111663073,44.9569390479115,14.0936301624802));
#152821=CARTESIAN_POINT('Ctrl Pts',(6.09538594988381,44.6732745585763,19.2428733322712));
#152822=CARTESIAN_POINT('Ctrl Pts',(-3.70049171400454,44.3896100692412,
19.8430911159138));
#152823=CARTESIAN_POINT('Ctrl Pts',(-12.6215711885806,44.105945579906,15.7523917133707));
#152824=CARTESIAN_POINT('Ctrl Pts',(-18.5589045895573,43.8222810905709,
7.93781861694916));
#152825=CARTESIAN_POINT('Ctrl Pts',(-20.1089031752381,43.5386166012357,
-1.75325897937906));
#152826=CARTESIAN_POINT('Ctrl Pts',(-16.9051464639723,43.2549521119006,
-11.02986522998));
#152827=CARTESIAN_POINT('Ctrl Pts',(-9.70500422891889,42.9712876225654,
-17.6990055335474));
#152828=CARTESIAN_POINT('Ctrl Pts',(-0.210593884955166,42.6876231332303,
-20.1840916113531));
#152829=CARTESIAN_POINT('Ctrl Pts',(9.33360096427893,42.4039586438951,-17.8976478063316));
#152830=CARTESIAN_POINT('Ctrl Pts',(16.6713276318887,42.12029415456,-11.3801906376871));
#152831=CARTESIAN_POINT('Ctrl Pts',(20.0679436707092,41.8366296652248,-2.17245041119846));
#152832=CARTESIAN_POINT('Ctrl Pts',(18.7204872610169,41.5529651758897,7.54885823618261));
#152833=CARTESIAN_POINT('Ctrl Pts',(12.9474978074302,41.2693006865546,15.4856128224382));
#152834=CARTESIAN_POINT('Ctrl Pts',(4.11371305596487,40.9856361972194,19.7615603850772));
#152835=CARTESIAN_POINT('Ctrl Pts',(-5.69255562759324,40.7019717078843,
19.3658646692227));
#152836=CARTESIAN_POINT('Ctrl Pts',(-14.1531011639442,40.4183072185491,
14.3920683504143));
#152837=CARTESIAN_POINT('Ctrl Pts',(-19.2678461342498,40.134642729214,6.01597949687477));
#152838=CARTESIAN_POINT('Ctrl Pts',(-19.8276621348665,39.8509782398788,
-3.78229007684054));
#152839=CARTESIAN_POINT('Ctrl Pts',(-15.7002083685513,39.5673137505437,
-12.686424285195));
#152840=CARTESIAN_POINT('Ctrl Pts',(-7.8612170785216,39.2836492612085,-18.5914811137912));
#152841=CARTESIAN_POINT('Ctrl Pts',(1.83617006735736,38.9999847718734,-20.1015020195678));
#152842=CARTESIAN_POINT('Ctrl Pts',(11.0994856427547,38.7163202825382,-16.859517265584));
#152843=CARTESIAN_POINT('Ctrl Pts',(17.7388769687032,38.4326557932031,-9.63193375415516));
#152844=CARTESIAN_POINT('Ctrl Pts',(20.1847884409948,38.148991303868,-0.12735603287229));
#152845=CARTESIAN_POINT('Ctrl Pts',(17.8590052988363,37.8653268145328,9.4073287223333));
#152846=CARTESIAN_POINT('Ctrl Pts',(11.3113439036215,37.5816623251977,16.7181160136924));
#152847=CARTESIAN_POINT('Ctrl Pts',(2.08967485184964,37.2979978358625,20.0767318809684));
#152848=CARTESIAN_POINT('Ctrl Pts',(-7.62599442925154,37.0143333465273,
18.6891977566313));
#152849=CARTESIAN_POINT('Ctrl Pts',(-15.5388746240397,36.7306688571922,
12.8835274547979));
#152850=CARTESIAN_POINT('Ctrl Pts',(-19.7783566544479,36.447004367857,4.03218445804355));
#152851=CARTESIAN_POINT('Ctrl Pts',(-19.3422248048934,36.163339878522,-5.77236902336261));
#152852=CARTESIAN_POINT('Ctrl Pts',(-14.3335807382467,35.8796753891867,
-14.2123315163459));
#152853=CARTESIAN_POINT('Ctrl Pts',(-5.93647081941352,35.5960108998517,
-19.2924911824296));
#152854=CARTESIAN_POINT('Ctrl Pts',(3.86402428529894,35.3123464105164,-19.8118961236782));
#152855=CARTESIAN_POINT('Ctrl Pts',(12.7510613000282,35.0286819211814,-15.6477576999141));
#152856=CARTESIAN_POINT('Ctrl Pts',(18.6237421338962,34.7450174318461,-7.78448249497116));
#152857=CARTESIAN_POINT('Ctrl Pts',(20.093757688683,34.4613529425111,1.91905121165081));
#152858=CARTESIAN_POINT('Ctrl Pts',(16.813603991288,34.1776884531758,11.1689147418606));
#152859=CARTESIAN_POINT('Ctrl Pts',(9.55869422022682,33.8940239638408,17.778451819285));
#152860=CARTESIAN_POINT('Ctrl Pts',(0.0441264831404723,33.6103594745056,
20.1851318772931));
#152861=CARTESIAN_POINT('Ctrl Pts',(-9.48091734348675,33.3266949851705,
17.8200792453289));
#152862=CARTESIAN_POINT('Ctrl Pts',(-16.7645785725748,33.0430304958353,
11.2422646451366));
#152863=CARTESIAN_POINT('Ctrl Pts',(-20.0852613408449,32.7593660065002,
2.0069437579902));
#152864=CARTESIAN_POINT('Ctrl Pts',(-18.6574256024406,32.475701517165,-7.70316059286179));
#152865=CARTESIAN_POINT('Ctrl Pts',(-12.8196685084334,32.1920370278299,
-15.5915497502714));
#152866=CARTESIAN_POINT('Ctrl Pts',(-3.94990131272888,31.9083725384947,
-19.7955112435984));
#152867=CARTESIAN_POINT('Ctrl Pts',(2.58355223125832,31.7192628789379,-19.4757926840709));
#152868=CARTESIAN_POINT('Ctrl Pts',(5.62106434382722,31.6247080491596,-18.5556383510944));
#152869=CARTESIAN_POINT('Ctrl Pts',(2.29623240287978,54.9887272875339,19.0103186286308));
#152870=CARTESIAN_POINT('Ctrl Pts',(-0.815983788566323,54.8941724577555,
19.3862392958837));
#152871=CARTESIAN_POINT('Ctrl Pts',(-7.22546411714879,54.7050627981988,
18.5805245364269));
#152872=CARTESIAN_POINT('Ctrl Pts',(-15.1350380983662,54.4213983088636,
12.9752015336346));
#152873=CARTESIAN_POINT('Ctrl Pts',(-19.4651871309031,54.1377338195285,
4.30414963445148));
#152874=CARTESIAN_POINT('Ctrl Pts',(-19.1944890608874,53.8540693301933,
-5.38518456035737));
#152875=CARTESIAN_POINT('Ctrl Pts',(-14.3858367459639,53.5704048408582,
-13.8010697766533));
#152876=CARTESIAN_POINT('Ctrl Pts',(-6.17654920598262,53.286740351523,-18.9545697240664));
#152877=CARTESIAN_POINT('Ctrl Pts',(3.4929702879451,53.0030758621879,-19.6271015565293));
#152878=CARTESIAN_POINT('Ctrl Pts',(12.3367033313028,52.7194113728527,-15.6598253868265));
#152879=CARTESIAN_POINT('Ctrl Pts',(18.26405653133,52.4357468835176,-7.99053357547642));
#152880=CARTESIAN_POINT('Ctrl Pts',(19.8737654420741,52.1520823941824,1.56771218797512));
#152881=CARTESIAN_POINT('Ctrl Pts',(16.7853116203566,51.8684179048472,10.7553561877176));
#152882=CARTESIAN_POINT('Ctrl Pts',(9.7287983418804,51.5847534155121,17.4004251975624));
#152883=CARTESIAN_POINT('Ctrl Pts',(0.372393496635935,51.301088926177,19.9320260995471));
#152884=CARTESIAN_POINT('Ctrl Pts',(-9.07204611197383,51.0174244368418,
17.7516847503357));
#152885=CARTESIAN_POINT('Ctrl Pts',(-16.3718488697615,50.7337599475067,
11.3748361765261));
#152886=CARTESIAN_POINT('Ctrl Pts',(-19.8013381235903,50.4500954581715,
2.30897014357578));
#152887=CARTESIAN_POINT('Ctrl Pts',(-18.5497805262892,50.1664309688364,
-7.30273754707229));
#152888=CARTESIAN_POINT('Ctrl Pts',(-12.9130450944124,49.8827664795012,
-15.1880742871875));
#152889=CARTESIAN_POINT('Ctrl Pts',(-4.22365898036825,49.5991019901661,
-19.4829422448911));
#152890=CARTESIAN_POINT('Ctrl Pts',(5.46420232823439,49.3154375008309,-19.1720324117574));
#152891=CARTESIAN_POINT('Ctrl Pts',(13.8603233358139,49.0317730114958,-14.3288440170322));
#152892=CARTESIAN_POINT('Ctrl Pts',(18.979856607036,48.7481085221606,-6.0983093564561));
#152893=CARTESIAN_POINT('Ctrl Pts',(19.6125417859329,48.4644440328255,3.57386884803818));
#152894=CARTESIAN_POINT('Ctrl Pts',(15.6088117608643,48.1807795434903,12.4011825745913));
#152895=CARTESIAN_POINT('Ctrl Pts',(7.91515041865896,47.8971150541552,18.2968502123193));
#152896=CARTESIAN_POINT('Ctrl Pts',(-1.64965664963515,47.6134505648201,
19.8671328272861));
#152897=CARTESIAN_POINT('Ctrl Pts',(-10.8244840173986,47.3297860754849,
16.7408147829438));
#152898=CARTESIAN_POINT('Ctrl Pts',(-17.440397664954,47.0461215861498,9.65695931067027));
#152899=CARTESIAN_POINT('Ctrl Pts',(-19.9333921230027,46.7624570968146,
0.290193573479362));
#152900=CARTESIAN_POINT('Ctrl Pts',(-17.7141221892633,46.4787926074795,
-9.14517407726722));
#152901=CARTESIAN_POINT('Ctrl Pts',(-11.3072244443864,46.1951281181443,
-16.4186177616698));
#152902=CARTESIAN_POINT('Ctrl Pts',(-2.22729288817802,45.9114636288091,
-19.8106915636451));
#152903=CARTESIAN_POINT('Ctrl Pts',(7.3791718793543,45.6277991394741,-18.519507450646));
#152904=CARTESIAN_POINT('Ctrl Pts',(15.2411965298458,45.3441346501388,-12.8503020267311));
#152905=CARTESIAN_POINT('Ctrl Pts',(19.5001942969629,45.0604701608038,-4.14327843866249));
#152906=CARTESIAN_POINT('Ctrl Pts',(19.149335866412,44.7768056714686,5.54321835353227));
#152907=CARTESIAN_POINT('Ctrl Pts',(14.2715643558846,44.4931411821334,13.919295408728));
#152908=CARTESIAN_POINT('Ctrl Pts',(6.01998751836924,44.2094766927983,19.0048437014954));
#152909=CARTESIAN_POINT('Ctrl Pts',(-3.65471753770749,43.9258122034632,
19.5976369381404));
#152910=CARTESIAN_POINT('Ctrl Pts',(-12.4654454438462,43.642147714128,15.5575384854444));
#152911=CARTESIAN_POINT('Ctrl Pts',(-18.3293354846332,43.3584832247928,
7.8396297445323));
#152912=CARTESIAN_POINT('Ctrl Pts',(-19.860160967385,43.0748187354577,-1.73157159515585));
#152913=CARTESIAN_POINT('Ctrl Pts',(-16.6960339420766,42.7911542461225,
-10.8934284981642));
#152914=CARTESIAN_POINT('Ctrl Pts',(-9.58495570324397,42.5074897567875,
-17.4800731693675));
#152915=CARTESIAN_POINT('Ctrl Pts',(-0.207988890170126,42.2238252674523,
-19.9344193409579));
#152916=CARTESIAN_POINT('Ctrl Pts',(9.21814660603553,41.9401607781171,-17.6762582858823));
#152917=CARTESIAN_POINT('Ctrl Pts',(16.4651073916866,41.656496288782,-11.2394204663684));
#152918=CARTESIAN_POINT('Ctrl Pts',(19.8197081218965,41.3728317994468,-2.14557773161848));
#152919=CARTESIAN_POINT('Ctrl Pts',(18.4889194180165,41.0891673101117,7.4554807084241));
#152920=CARTESIAN_POINT('Ctrl Pts',(12.7873404302362,40.8055028207765,15.2940595840619));
#152921=CARTESIAN_POINT('Ctrl Pts',(4.06282743286065,40.5218383314414,19.5171147224783));
#152922=CARTESIAN_POINT('Ctrl Pts',(-5.62214010851725,40.2381738421062,
19.1263136657279));
#152923=CARTESIAN_POINT('Ctrl Pts',(-13.9780307684675,39.9545093527711,
14.2140419893612));
#152924=CARTESIAN_POINT('Ctrl Pts',(-19.0295075960294,39.670844863436,5.9415633037382));
#152925=CARTESIAN_POINT('Ctrl Pts',(-19.5823988098096,39.3871803741007,
-3.73550407482647));
#152926=CARTESIAN_POINT('Ctrl Pts',(-15.5060006358226,39.1035158847657,
-12.5294963235376));
#152927=CARTESIAN_POINT('Ctrl Pts',(-7.7639757483737,38.8198513954304,-18.3615090452395));
#152928=CARTESIAN_POINT('Ctrl Pts',(1.81345709327477,38.5361869060954,-19.852851362199));
#152929=CARTESIAN_POINT('Ctrl Pts',(10.962187723492,38.2525224167602,-16.6509691656962));
#152930=CARTESIAN_POINT('Ctrl Pts',(17.5194514046147,37.9688579274251,-9.51278909236338));
#152931=CARTESIAN_POINT('Ctrl Pts',(19.935107551027,37.6851934380899,-0.125780669925069));
#152932=CARTESIAN_POINT('Ctrl Pts',(17.6380937766636,37.4015289487548,9.29096236976086));
#152933=CARTESIAN_POINT('Ctrl Pts',(11.1714253496994,37.1178644594196,16.5113170126989));
#152934=CARTESIAN_POINT('Ctrl Pts',(2.06382608535784,36.8341999700845,19.8283876240797));
#152935=CARTESIAN_POINT('Ctrl Pts',(-7.53166274505675,36.5505354807493,
18.4580169572718));
#152936=CARTESIAN_POINT('Ctrl Pts',(-15.3466625514509,36.2668709914142,
12.7241613749335));
#152937=CARTESIAN_POINT('Ctrl Pts',(-19.5337032236605,35.983206502079,3.98230732426164));
#152938=CARTESIAN_POINT('Ctrl Pts',(-19.1029662256092,35.6995420127439,
-5.70096623318445));
#152939=CARTESIAN_POINT('Ctrl Pts',(-14.1562778449197,35.4158775234087,
-14.0365284538077));
#152940=CARTESIAN_POINT('Ctrl Pts',(-5.86303814848935,35.1322130340736,
-19.0538477951946));
#152941=CARTESIAN_POINT('Ctrl Pts',(3.81622728966013,34.8485485447384,-19.5668278119631));
#152942=CARTESIAN_POINT('Ctrl Pts',(12.5933337176237,34.5648840554033,-15.4541987857508));
#152943=CARTESIAN_POINT('Ctrl Pts',(18.3933711571661,34.2812195660681,-7.68819031969704));
#152944=CARTESIAN_POINT('Ctrl Pts',(19.8452025226348,33.9975550767331,1.89531295213031));
#152945=CARTESIAN_POINT('Ctrl Pts',(16.6056244330345,33.7138905873978,11.0307581330315));
#152946=CARTESIAN_POINT('Ctrl Pts',(9.44045430743507,33.4302260980627,17.5585364623509));
#152947=CARTESIAN_POINT('Ctrl Pts',(0.0435830510866937,33.1465616087275,
19.9354472601053));
#152948=CARTESIAN_POINT('Ctrl Pts',(-9.36364550039437,32.8628971193925,
17.5996481914089));
#152949=CARTESIAN_POINT('Ctrl Pts',(-16.5571953167351,32.5792326300572,
11.1032026508149));
#152950=CARTESIAN_POINT('Ctrl Pts',(-19.8368305482356,32.2955681407222,
1.98211423944718));
#152951=CARTESIAN_POINT('Ctrl Pts',(-18.4265999691035,32.0119036513869,
-7.60786617228895));
#152952=CARTESIAN_POINT('Ctrl Pts',(-12.6611685974154,31.7282391620518,
-15.3987026344836));
#152953=CARTESIAN_POINT('Ctrl Pts',(-3.90087927873828,31.4445746727167,
-19.5506103385464));
#152954=CARTESIAN_POINT('Ctrl Pts',(2.55132695173345,31.2554650131599,-19.2349378570825));
#152955=CARTESIAN_POINT('Ctrl Pts',(5.55152620782898,31.1609101833815,-18.3260867174061));
#152956=CARTESIAN_POINT('Ctrl Pts',(2.30651117940881,54.2861781151759,19.095415771535));
#152957=CARTESIAN_POINT('Ctrl Pts',(-0.819544023557087,54.1916232853975,
19.4730080355294));
#152958=CARTESIAN_POINT('Ctrl Pts',(-7.25786099066229,54.0025136258408,
18.6636921445274));
#152959=CARTESIAN_POINT('Ctrl Pts',(-15.2027553932093,53.7188491365056,
13.0332767668349));
#152960=CARTESIAN_POINT('Ctrl Pts',(-19.5523252673849,53.4351846471705,
4.32341528536645));
#152961=CARTESIAN_POINT('Ctrl Pts',(-19.2803959783241,53.1515201578353,
-5.40928860470038));
#152962=CARTESIAN_POINT('Ctrl Pts',(-14.4502302294709,52.8678556685001,
-13.8628424617997));
#152963=CARTESIAN_POINT('Ctrl Pts',(-6.20419344545305,52.584191179165,-19.0394093823357));
#152964=CARTESIAN_POINT('Ctrl Pts',(3.50860379932289,52.3005266898299,-19.7149513312436));
#152965=CARTESIAN_POINT('Ctrl Pts',(12.3919221404827,52.0168622004947,-15.7299179049459));
#152966=CARTESIAN_POINT('Ctrl Pts',(18.3458052169007,51.7331977111596,-8.02629874805898));
#152967=CARTESIAN_POINT('Ctrl Pts',(19.9627194082814,51.4495332218244,1.57472917578388));
#152968=CARTESIAN_POINT('Ctrl Pts',(16.8604416826627,51.1658687324893,10.8034965618895));
#152969=CARTESIAN_POINT('Ctrl Pts',(9.77234392496671,50.8822042431541,17.4783085254085));
#152970=CARTESIAN_POINT('Ctrl Pts',(0.374060295795806,50.598539753819,20.0212407328584));
#152971=CARTESIAN_POINT('Ctrl Pts',(-9.11265207573848,50.3148752644838,
17.8311402970578));
#152972=CARTESIAN_POINT('Ctrl Pts',(-16.4451283519559,50.0312107751487,
11.4257493064833));
#152973=CARTESIAN_POINT('Ctrl Pts',(-19.8899678026295,49.7475462858135,
2.31930496458734));
#152974=CARTESIAN_POINT('Ctrl Pts',(-18.6328083061265,49.4638817964784,
-7.33542419140319));
#152975=CARTESIAN_POINT('Ctrl Pts',(-12.9708431608012,49.1802173071432,
-15.2560552573004));
#152976=CARTESIAN_POINT('Ctrl Pts',(-4.24256384168543,48.8965528178081,
-19.5701468034783));
#152977=CARTESIAN_POINT('Ctrl Pts',(5.48865979200988,48.612888328473,-19.2578453553527));
#152978=CARTESIAN_POINT('Ctrl Pts',(13.9223613669416,48.3292238391378,-14.392979120547));
#152979=CARTESIAN_POINT('Ctrl Pts',(19.0648093825124,48.0455593498027,-6.125605047679));
#152980=CARTESIAN_POINT('Ctrl Pts',(19.700326424804,47.7618948604675,3.58986528489379));
#152981=CARTESIAN_POINT('Ctrl Pts',(15.6786759283413,47.4782303711324,12.4566895734256));
#152982=CARTESIAN_POINT('Ctrl Pts',(7.95057818874294,47.1945658817972,18.3787458893891));
#152983=CARTESIAN_POINT('Ctrl Pts',(-1.65704042042933,46.9109013924621,
19.9560570014168));
#152984=CARTESIAN_POINT('Ctrl Pts',(-10.8729338017748,46.6272369031269,
16.8157457325575));
#152985=CARTESIAN_POINT('Ctrl Pts',(-17.518459908376,46.3435724137918,9.70018331983056));
#152986=CARTESIAN_POINT('Ctrl Pts',(-20.0226128700314,46.0599079244566,
0.291492463665673));
#152987=CARTESIAN_POINT('Ctrl Pts',(-17.7934096083299,45.7762434351215,
-9.18610736437879));
#152988=CARTESIAN_POINT('Ctrl Pts',(-11.3578349478834,45.4925789457863,
-16.4921065754567));
#152989=CARTESIAN_POINT('Ctrl Pts',(-2.23726212643448,45.2089144564512,
-19.89936310984));
#152990=CARTESIAN_POINT('Ctrl Pts',(7.41220063951033,44.9252499671161,-18.6023997290475));
#152991=CARTESIAN_POINT('Ctrl Pts',(15.3094152721255,44.6415854777809,-12.9078192590863));
#152992=CARTESIAN_POINT('Ctrl Pts',(19.5874760747776,44.3579209884458,-4.16182352096272));
#152993=CARTESIAN_POINT('Ctrl Pts',(19.2350472215369,44.0742564991106,5.56802948850576));
#152994=CARTESIAN_POINT('Ctrl Pts',(14.3354430788454,43.7905920097754,13.9815973956057));
#152995=CARTESIAN_POINT('Ctrl Pts',(6.04693264542922,43.5069275204403,19.0899083177805));
#152996=CARTESIAN_POINT('Ctrl Pts',(-3.67107584877064,43.2232630311051,
19.685354863761));
#152997=CARTESIAN_POINT('Ctrl Pts',(-12.5212400796854,42.93959854177,15.6271731566047));
#152998=CARTESIAN_POINT('Ctrl Pts',(-18.411376563963,42.6559340524348,7.87471948831073));
#152999=CARTESIAN_POINT('Ctrl Pts',(-19.9490539358611,42.3722695630997,
-1.73932201266128));
#153000=CARTESIAN_POINT('Ctrl Pts',(-16.770764455154,42.0886050737645,-10.9421868741751));
#153001=CARTESIAN_POINT('Ctrl Pts',(-9.62785742828906,41.8049405844294,
-17.5583129981261));
#153002=CARTESIAN_POINT('Ctrl Pts',(-0.208919836796794,41.5212760950943,
-20.0236446857564));
#153003=CARTESIAN_POINT('Ctrl Pts',(9.25940651410001,41.2376116057591,-17.7553762282377));
#153004=CARTESIAN_POINT('Ctrl Pts',(16.5388042904544,40.953947116424,-11.2897274830562));
#153005=CARTESIAN_POINT('Ctrl Pts',(19.9084200257014,40.6702826270888,-2.15518121740963));
#153006=CARTESIAN_POINT('Ctrl Pts',(18.5716747860965,40.3866181377537,7.48885102262636));
#153007=CARTESIAN_POINT('Ctrl Pts',(12.8445758500108,40.1029536484185,15.3625149384123));
#153008=CARTESIAN_POINT('Ctrl Pts',(4.08101242096352,39.8192891590834,19.6044722351703));
#153009=CARTESIAN_POINT('Ctrl Pts',(-5.64730449284705,39.5356246697482,
19.2119219747716));
#153010=CARTESIAN_POINT('Ctrl Pts',(-14.0405956515267,39.2519601804131,
14.2776632454304));
#153011=CARTESIAN_POINT('Ctrl Pts',(-19.1146826065254,38.968295691078,5.96815740840464));
#153012=CARTESIAN_POINT('Ctrl Pts',(-19.6700485304213,38.6846312017428,
-3.75222398190641));
#153013=CARTESIAN_POINT('Ctrl Pts',(-15.5754046264532,38.4009667124077,
-12.5855776475278));
#153014=CARTESIAN_POINT('Ctrl Pts',(-7.79872686910231,38.1173022230725,
-18.4436941316252));
#153015=CARTESIAN_POINT('Ctrl Pts',(1.82157402568654,37.8336377337374,-19.9417116132913));
#153016=CARTESIAN_POINT('Ctrl Pts',(11.0112538619422,37.5499732444022,-16.7254979713585));
#153017=CARTESIAN_POINT('Ctrl Pts',(17.5978674881561,37.2663087550671,-9.55536780369744));
#153018=CARTESIAN_POINT('Ctrl Pts',(20.0243359762019,36.9826442657319,-0.126343657163793));
#153019=CARTESIAN_POINT('Ctrl Pts',(17.7170408968388,36.6989797763968,9.33254819711234));
#153020=CARTESIAN_POINT('Ctrl Pts',(11.2214280239995,36.4153152870616,16.5852207431317));
#153021=CARTESIAN_POINT('Ctrl Pts',(2.0730636554624,36.1316507977265,19.917138376873));
#153022=CARTESIAN_POINT('Ctrl Pts',(-7.56537404599768,35.8479863083913,
18.5406340076227));
#153023=CARTESIAN_POINT('Ctrl Pts',(-15.4153533533233,35.5643218190562,
12.7811140088841));
#153024=CARTESIAN_POINT('Ctrl Pts',(-19.6211349863809,35.280657329721,4.00013190868774));
#153025=CARTESIAN_POINT('Ctrl Pts',(-19.1884700311734,34.9969928403859,
-5.72648343847778));
#153026=CARTESIAN_POINT('Ctrl Pts',(-14.219640555188,34.7133283510507,-14.0993551699416));
#153027=CARTESIAN_POINT('Ctrl Pts',(-5.88928077243528,34.4296638617156,
-19.1391317496443));
#153028=CARTESIAN_POINT('Ctrl Pts',(3.83330849634148,34.1459993723804,-19.6544078404778));
#153029=CARTESIAN_POINT('Ctrl Pts',(12.6497008000794,33.8623348830454,-15.5233709085905));
#153030=CARTESIAN_POINT('Ctrl Pts',(18.4756988050768,33.5786703937101,-7.72260224026285));
#153031=CARTESIAN_POINT('Ctrl Pts',(19.9340286405109,33.2950059043751,1.90379628903132));
#153032=CARTESIAN_POINT('Ctrl Pts',(16.6799500739787,33.0113414150398,11.0801311444916));
#153033=CARTESIAN_POINT('Ctrl Pts',(9.48270965901884,32.7276769257048,17.6371275766456));
#153034=CARTESIAN_POINT('Ctrl Pts',(0.0437773165171389,32.4440124363696,
20.0246770301167));
#153035=CARTESIAN_POINT('Ctrl Pts',(-9.40555504064084,32.1603479470344,
17.6784235811412));
#153036=CARTESIAN_POINT('Ctrl Pts',(-16.6313076075072,31.8766834576993,
11.1528992674491));
#153037=CARTESIAN_POINT('Ctrl Pts',(-19.9256126938554,31.5930189683641,
1.99098745962569));
#153038=CARTESIAN_POINT('Ctrl Pts',(-18.5090891610392,31.309354479029,-7.64192132385965));
#153039=CARTESIAN_POINT('Ctrl Pts',(-12.71781356794,31.0256899896938,-15.4676207891775));
#153040=CARTESIAN_POINT('Ctrl Pts',(-3.91839426586458,30.7420255003587,
-19.6381296717053));
#153041=CARTESIAN_POINT('Ctrl Pts',(2.56283670588982,30.5529158408019,-19.3210134924979));
#153042=CARTESIAN_POINT('Ctrl Pts',(5.57637687068598,30.4583610110235,-18.4081209878848));
#153043=CARTESIAN_POINT('Ctrl Pts',(2.33374636495171,53.9527937446315,19.3208936257936));
#153044=CARTESIAN_POINT('Ctrl Pts',(-0.829248422667396,53.8582389148531,
19.7029477756138));
#153045=CARTESIAN_POINT('Ctrl Pts',(-7.34354585410623,53.6691292552963,
18.8840738821721));
#153046=CARTESIAN_POINT('Ctrl Pts',(-15.3822785181642,53.3854647659611,
13.1871750649224));
#153047=CARTESIAN_POINT('Ctrl Pts',(-19.7831968630274,53.101800276626,4.37446637135565));
#153048=CARTESIAN_POINT('Ctrl Pts',(-19.5080623893974,52.8181357872909,
-5.47316184725222));
#153049=CARTESIAN_POINT('Ctrl Pts',(-14.6208587530193,52.5344712979557,
-14.0265360699875));
#153050=CARTESIAN_POINT('Ctrl Pts',(-6.27745355195996,52.2508068086206,
-19.2642282553663));
#153051=CARTESIAN_POINT('Ctrl Pts',(3.55003392220998,51.9671423192855,-19.9477470874941));
#153052=CARTESIAN_POINT('Ctrl Pts',(12.5382468409166,51.6834778299502,-15.9156580482648));
#153053=CARTESIAN_POINT('Ctrl Pts',(18.5624340365284,51.3998133406152,-8.12107393801096));
#153054=CARTESIAN_POINT('Ctrl Pts',(20.1984407894748,51.11614885128,1.59332370701814));
#153055=CARTESIAN_POINT('Ctrl Pts',(17.0595311629746,50.8324843619448,10.9310651261251));
#153056=CARTESIAN_POINT('Ctrl Pts',(9.88773654793256,50.5488198726097,17.6846938123581));
#153057=CARTESIAN_POINT('Ctrl Pts',(0.378477234066722,50.2651553832745,
20.2576531693827));
#153058=CARTESIAN_POINT('Ctrl Pts',(-9.220255013537,49.9814908939394,18.0416918499919));
#153059=CARTESIAN_POINT('Ctrl Pts',(-16.6393137622057,49.6978264046042,
11.5606654822436));
#153060=CARTESIAN_POINT('Ctrl Pts',(-20.1248301583836,49.4141619152691,
2.34669150600064));
#153061=CARTESIAN_POINT('Ctrl Pts',(-18.8528260196953,49.1304974259339,
-7.42204147604143));
#153062=CARTESIAN_POINT('Ctrl Pts',(-13.1240039304488,48.8468329365988,
-15.4361999968561));
#153063=CARTESIAN_POINT('Ctrl Pts',(-4.29266038004229,48.5631684472636,
-19.8012326864051));
#153064=CARTESIAN_POINT('Ctrl Pts',(5.55347033258617,48.2795039579286,-19.4852435574115));
#153065=CARTESIAN_POINT('Ctrl Pts',(14.0867577407393,47.9958394685933,-14.5629325869872));
#153066=CARTESIAN_POINT('Ctrl Pts',(19.2899282001191,47.7121749792582,-6.19793668959756));
#153067=CARTESIAN_POINT('Ctrl Pts',(19.9329494792741,47.4285104899231,3.63225470574316));
#153068=CARTESIAN_POINT('Ctrl Pts',(15.8638110071084,47.1448460005879,12.6037791756293));
#153069=CARTESIAN_POINT('Ctrl Pts',(8.04445926173514,46.8611815112528,18.5957636135555));
#153070=CARTESIAN_POINT('Ctrl Pts',(-1.67660688829753,46.5775170219176,
20.1916997433017));
#153071=CARTESIAN_POINT('Ctrl Pts',(-11.0013222871953,46.2938525325825,
17.0143074239265));
#153072=CARTESIAN_POINT('Ctrl Pts',(-17.7253193058069,46.0101880432473,
9.81472387231086));
#153073=CARTESIAN_POINT('Ctrl Pts',(-20.2590415090184,45.7265235539122,
0.29493443035139));
#153074=CARTESIAN_POINT('Ctrl Pts',(-18.003515634149,45.442859064577,-9.29457766622435));
#153075=CARTESIAN_POINT('Ctrl Pts',(-11.4919491854206,45.1591945752419,
-16.686846709373));
#153076=CARTESIAN_POINT('Ctrl Pts',(-2.26367989933175,44.8755300859068,
-20.1343364056486));
#153077=CARTESIAN_POINT('Ctrl Pts',(7.4997245066736,44.5918655965717,-18.8220583759174));
#153078=CARTESIAN_POINT('Ctrl Pts',(15.4901900910749,44.3082011072365,-13.0602358372585));
#153079=CARTESIAN_POINT('Ctrl Pts',(19.818766583145,44.0245366179013,-4.21096667111763));
#153080=CARTESIAN_POINT('Ctrl Pts',(19.4621762213813,43.7408721285662,5.63377723293615));
#153081=CARTESIAN_POINT('Ctrl Pts',(14.5047171550316,43.457207639231,14.1466932332251));
#153082=CARTESIAN_POINT('Ctrl Pts',(6.1183353172326,43.1735431498958,19.3153235056613));
#153083=CARTESIAN_POINT('Ctrl Pts',(-3.71442421055426,42.8898786605607,
19.9178011328182));
#153084=CARTESIAN_POINT('Ctrl Pts',(-12.6690918995096,42.6062141712256,
15.8117000864621));
#153085=CARTESIAN_POINT('Ctrl Pts',(-18.6287795937849,42.3225496818904,
7.96770481560604));
#153086=CARTESIAN_POINT('Ctrl Pts',(-20.1846139849791,42.0388851925553,
-1.75986006825288));
#153087=CARTESIAN_POINT('Ctrl Pts',(-16.968795003946,41.7552207032201,-11.0713931054995));
#153088=CARTESIAN_POINT('Ctrl Pts',(-9.74154395076786,41.4715562138849,
-17.7656429840776));
#153089=CARTESIAN_POINT('Ctrl Pts',(-0.211386779197954,41.1878917245499,
-20.2600855085073));
#153090=CARTESIAN_POINT('Ctrl Pts',(9.36874233825877,40.9042272352147,-17.9650331528156));
#153091=CARTESIAN_POINT('Ctrl Pts',(16.7340958347822,40.6205627458796,-11.4230375021171));
#153092=CARTESIAN_POINT('Ctrl Pts',(20.143500266308,40.3368982565444,-2.18062977226658));
#153093=CARTESIAN_POINT('Ctrl Pts',(18.7909706303448,40.0532337672093,7.57727998373896));
#153094=CARTESIAN_POINT('Ctrl Pts',(12.9962456448721,39.7695692778741,15.5439167625341));
#153095=CARTESIAN_POINT('Ctrl Pts',(4.12920134708626,39.4859047885389,19.83596343558));
#153096=CARTESIAN_POINT('Ctrl Pts',(-5.71398832296735,39.2022402992038,
19.4387779098239));
#153097=CARTESIAN_POINT('Ctrl Pts',(-14.2063881453439,38.9185758098687,
14.4462550526508));
#153098=CARTESIAN_POINT('Ctrl Pts',(-19.3403903312198,38.6349113205335,
6.03862989581119));
#153099=CARTESIAN_POINT('Ctrl Pts',(-19.9023140610512,38.3512468311984,
-3.79653054743685));
#153100=CARTESIAN_POINT('Ctrl Pts',(-15.7593202693022,38.0675823418632,
-12.7341891705786));
#153101=CARTESIAN_POINT('Ctrl Pts',(-7.89081486937766,37.7839178525281,
-18.6614787699108));
#153102=CARTESIAN_POINT('Ctrl Pts',(1.84308331972788,37.5002533631929,-20.1771849636682));
#153103=CARTESIAN_POINT('Ctrl Pts',(11.1412756418686,37.2165888738578,-16.9229940098332));
#153104=CARTESIAN_POINT('Ctrl Pts',(17.8056645367364,36.9329243845226,-9.66819836280189));
#153105=CARTESIAN_POINT('Ctrl Pts',(20.2607849617705,36.6492598951875,-0.127835533328253));
#153106=CARTESIAN_POINT('Ctrl Pts',(17.9262451547023,36.3655954058523,9.44274768420295));
#153107=CARTESIAN_POINT('Ctrl Pts',(11.3539315575162,36.0819309165172,16.7810603767059));
#153108=CARTESIAN_POINT('Ctrl Pts',(2.09754255944752,35.7982664271821,20.1523215644716));
#153109=CARTESIAN_POINT('Ctrl Pts',(-7.65470659712393,35.5146019378468,
18.7595633198508));
#153110=CARTESIAN_POINT('Ctrl Pts',(-15.5973790978621,35.2309374485118,
12.9320344411444));
#153111=CARTESIAN_POINT('Ctrl Pts',(-19.8528229416665,34.9472729591765,
4.04736579120533));
#153112=CARTESIAN_POINT('Ctrl Pts',(-19.4150490442561,34.6636084698415,
-5.79410222012417));
#153113=CARTESIAN_POINT('Ctrl Pts',(-14.3875472248033,34.3799439805062,
-14.265841500715));
#153114=CARTESIAN_POINT('Ctrl Pts',(-5.958821880042,34.0962794911712,-19.3651281722237));
#153115=CARTESIAN_POINT('Ctrl Pts',(3.87857251823525,33.812615001836,-19.8864886837395));
#153116=CARTESIAN_POINT('Ctrl Pts',(12.7990694868943,33.5289505125009,-15.7066721347278));
#153117=CARTESIAN_POINT('Ctrl Pts',(18.6938613723386,33.2452860231657,-7.81379135144242));
#153118=CARTESIAN_POINT('Ctrl Pts',(20.1694112394676,32.9616215338306,1.92627646367344));
#153119=CARTESIAN_POINT('Ctrl Pts',(16.8769083394267,32.6779570444954,11.2109662460333));
#153120=CARTESIAN_POINT('Ctrl Pts',(9.59468214488203,32.3942925551603,17.8453881855154));
#153121=CARTESIAN_POINT('Ctrl Pts',(0.0442944815207541,32.1106280658251,
20.2611300947005));
#153122=CARTESIAN_POINT('Ctrl Pts',(-9.51661707419267,31.82696357649,17.8871717394074));
#153123=CARTESIAN_POINT('Ctrl Pts',(-16.827690491154,31.5432990871548,11.2845938133513));
#153124=CARTESIAN_POINT('Ctrl Pts',(-20.160897833935,31.2596345978197,2.0144967918736));
#153125=CARTESIAN_POINT('Ctrl Pts',(-18.7276422245378,30.9759701084845,
-7.7321569348489));
#153126=CARTESIAN_POINT('Ctrl Pts',(-12.8679941277788,30.6923056191494,
-15.6502653565598));
#153127=CARTESIAN_POINT('Ctrl Pts',(-3.96464679805612,30.4086411298142,
-19.8700147927816));
#153128=CARTESIAN_POINT('Ctrl Pts',(2.5930722951385,30.2195314702575,-19.5491631551646));
#153129=CARTESIAN_POINT('Ctrl Pts',(5.64222249072293,30.1249766404791,-18.6254832946783));
#153130=CARTESIAN_POINT('Ctrl Pts',(2.35124930762599,53.8215594674016,19.4657990442344));
#153131=CARTESIAN_POINT('Ctrl Pts',(-0.835506991250132,53.7270046376232,
19.8507233170207));
#153132=CARTESIAN_POINT('Ctrl Pts',(-7.39859942014504,53.5378949780665,
19.0257055689461));
#153133=CARTESIAN_POINT('Ctrl Pts',(-15.4976584671439,53.2542304887313,
13.2860807705774));
#153134=CARTESIAN_POINT('Ctrl Pts',(-19.9315674705091,52.9705659993962,
4.40727512992929));
#153135=CARTESIAN_POINT('Ctrl Pts',(-19.6543777810312,52.686901510061,-5.51421105245925));
#153136=CARTESIAN_POINT('Ctrl Pts',(-14.7305154059551,52.4032370207259,
-14.1317366880123));
#153137=CARTESIAN_POINT('Ctrl Pts',(-6.32453584432345,52.1195725313907,
-19.4087120573804));
#153138=CARTESIAN_POINT('Ctrl Pts',(3.57665991873037,51.8359080420556,-20.0973573976942));
#153139=CARTESIAN_POINT('Ctrl Pts',(12.6322848940173,51.5522435527204,-16.0350272263897));
#153140=CARTESIAN_POINT('Ctrl Pts',(18.7016544212907,51.2685790633853,-8.18198288890697));
#153141=CARTESIAN_POINT('Ctrl Pts',(20.349931271475,50.9849145740501,1.60527381176158));
#153142=CARTESIAN_POINT('Ctrl Pts',(17.1874795446085,50.701250084715,11.0130493154522));
#153143=CARTESIAN_POINT('Ctrl Pts',(9.96189564787207,50.4175855953798,17.817330960666));
#153144=CARTESIAN_POINT('Ctrl Pts',(0.381315860574492,50.1339211060447,
20.4095877950711));
#153145=CARTESIAN_POINT('Ctrl Pts',(-9.2894079426539,49.8502566167095,18.177006522497));
#153146=CARTESIAN_POINT('Ctrl Pts',(-16.7641104433384,49.5665921273744,
11.6473717442925));
#153147=CARTESIAN_POINT('Ctrl Pts',(-20.2757685978253,49.2829276380392,
2.3642919503211));
#153148=CARTESIAN_POINT('Ctrl Pts',(-18.9942242871785,48.9992631487041,
-7.47770760311098));
#153149=CARTESIAN_POINT('Ctrl Pts',(-13.2224354029705,48.715598659369,-15.551973193893));
#153150=CARTESIAN_POINT('Ctrl Pts',(-4.32485580474053,48.4319341700338,
-19.9497441085197));
#153151=CARTESIAN_POINT('Ctrl Pts',(5.59512197058797,48.1482696806987,-19.6313850263131));
#153152=CARTESIAN_POINT('Ctrl Pts',(14.1924099725268,47.8646051913635,-14.6721561824506));
#153153=CARTESIAN_POINT('Ctrl Pts',(19.4346047823582,47.5809407020284,-6.24442189617503));
#153154=CARTESIAN_POINT('Ctrl Pts',(20.0824487918183,47.2972762126932,3.65949701536888));
#153155=CARTESIAN_POINT('Ctrl Pts',(15.9827913337385,47.0136117233581,12.6983089051158));
#153156=CARTESIAN_POINT('Ctrl Pts',(8.10479359061364,46.7299472340229,18.7352338850897));
#153157=CARTESIAN_POINT('Ctrl Pts',(-1.68918162428795,46.4462827446878,
20.3431397112677));
#153158=CARTESIAN_POINT('Ctrl Pts',(-11.0838334138429,46.1626182553526,
17.1419166001721));
#153159=CARTESIAN_POINT('Ctrl Pts',(-17.858261149336,45.8789537660175,9.8883353803916));
#153160=CARTESIAN_POINT('Ctrl Pts',(-20.4109865476307,45.5952892766824,
0.297146471004314));
#153161=CARTESIAN_POINT('Ctrl Pts',(-18.1385439807257,45.3116247873472,
-9.3642880205741));
#153162=CARTESIAN_POINT('Ctrl Pts',(-11.578140067745,45.027960298012,-16.8119998942583));
#153163=CARTESIAN_POINT('Ctrl Pts',(-2.28065774744747,44.7442958086769,
-20.2853461422755));
#153164=CARTESIAN_POINT('Ctrl Pts',(7.55597326499919,44.4606313193418,-18.9632258830484));
#153165=CARTESIAN_POINT('Ctrl Pts',(15.6063682197616,44.1769668300066,-13.1581890418903));
#153166=CARTESIAN_POINT('Ctrl Pts',(19.9674095114092,43.8933023406715,-4.24254938410794));
#153167=CARTESIAN_POINT('Ctrl Pts',(19.6081446827283,43.6096378513363,5.67603118156499));
#153168=CARTESIAN_POINT('Ctrl Pts',(14.6135041283542,43.3259733620011,14.2527949877728));
#153169=CARTESIAN_POINT('Ctrl Pts',(6.16422350476639,43.042308872666,19.4601905554954));
#153170=CARTESIAN_POINT('Ctrl Pts',(-3.74228280050009,42.7586443833308,
20.0671868310929));
#153171=CARTESIAN_POINT('Ctrl Pts',(-12.7641114816057,42.4749798939957,
15.9302895754612));
#153172=CARTESIAN_POINT('Ctrl Pts',(-18.7684974888008,42.1913154046606,
8.02746347769871));
#153173=CARTESIAN_POINT('Ctrl Pts',(-20.3360008089787,41.9076509153254,
-1.77305921224517));
#153174=CARTESIAN_POINT('Ctrl Pts',(-17.0960628320381,41.6239864259903,
-11.1544297709883));
#153175=CARTESIAN_POINT('Ctrl Pts',(-9.81460660139152,41.3403219366551,
-17.8988872596267));
#153176=CARTESIAN_POINT('Ctrl Pts',(-0.212972203281963,41.05665744732,-20.4120383772306));
#153177=CARTESIAN_POINT('Ctrl Pts',(9.4390089358025,40.7729929579848,-18.0997728765514));
#153178=CARTESIAN_POINT('Ctrl Pts',(16.8596033933025,40.4893284686497,-11.5087115392406));
#153179=CARTESIAN_POINT('Ctrl Pts',(20.2945787328974,40.2056639793145,-2.1969847352987));
#153180=CARTESIAN_POINT('Ctrl Pts',(18.9319049759662,39.9219994899794,7.63411041666903));
#153181=CARTESIAN_POINT('Ctrl Pts',(13.093718916026,39.6383350006442,15.6604978471634));
#153182=CARTESIAN_POINT('Ctrl Pts',(4.16017081115702,39.3546705113091,19.9847353421279));
#153183=CARTESIAN_POINT('Ctrl Pts',(-5.75684386358992,39.0710060219739,
19.5845708812619));
#153184=CARTESIAN_POINT('Ctrl Pts',(-14.3129376182953,38.7873415326388,
14.5546035537782));
#153185=CARTESIAN_POINT('Ctrl Pts',(-19.4854453850015,38.5036770433037,
6.08392028392143));
#153186=CARTESIAN_POINT('Ctrl Pts',(-20.0515836045849,38.2200125539685,
-3.82500494393612));
#153187=CARTESIAN_POINT('Ctrl Pts',(-15.8775169039141,37.9363480646334,
-12.8296969893646));
#153188=CARTESIAN_POINT('Ctrl Pts',(-7.94999684842001,37.6526835752982,
-18.8014419123425));
#153189=CARTESIAN_POINT('Ctrl Pts',(1.85690664725514,37.3690190859631,-20.3285160691912));
#153190=CARTESIAN_POINT('Ctrl Pts',(11.2248364340646,37.0853545966279,-17.0499183254338));
#153191=CARTESIAN_POINT('Ctrl Pts',(17.9392089783277,36.8016901072928,-9.74071091345282));
#153192=CARTESIAN_POINT('Ctrl Pts',(20.4127430764758,36.5180256179576,-0.128794313881315));
#153193=CARTESIAN_POINT('Ctrl Pts',(18.0606939641767,36.2343611286225,9.51356932997501));
#153194=CARTESIAN_POINT('Ctrl Pts',(11.43908729248,35.9506966392873,16.9069201744589));
#153195=CARTESIAN_POINT('Ctrl Pts',(2.11327435920437,35.6670321499522,20.3034661917574));
#153196=CARTESIAN_POINT('Ctrl Pts',(-7.71211773807824,35.383367660617,18.9002621072099));
#153197=CARTESIAN_POINT('Ctrl Pts',(-15.7143611560603,35.0997031712819,
13.0290261211728));
#153198=CARTESIAN_POINT('Ctrl Pts',(-20.0017212960129,34.8160386819467,
4.07772147968603));
#153199=CARTESIAN_POINT('Ctrl Pts',(-19.5606640472924,34.5323741926116,
-5.83755862393481));
#153200=CARTESIAN_POINT('Ctrl Pts',(-14.4954554093758,34.2487097032764,
-14.3728368800661));
#153201=CARTESIAN_POINT('Ctrl Pts',(-6.00351370203096,33.9650452139413,
-19.5103687631338));
#153202=CARTESIAN_POINT('Ctrl Pts',(3.90766224405355,33.6813807246061,-20.0356395340063));
#153203=CARTESIAN_POINT('Ctrl Pts',(12.8950639041969,33.397716235271,-15.8244739049259));
#153204=CARTESIAN_POINT('Ctrl Pts',(18.8340674097308,33.1140517459358,-7.87239564088531));
#153205=CARTESIAN_POINT('Ctrl Pts',(20.3206839976297,32.8303872566008,1.94072373947406));
#153206=CARTESIAN_POINT('Ctrl Pts',(17.0034870942043,32.5467227672655,11.2950497442454));
#153207=CARTESIAN_POINT('Ctrl Pts',(9.66664314302491,32.2630582779305,17.9792305213566));
#153208=CARTESIAN_POINT('Ctrl Pts',(0.0446270390856308,31.9793937885952,
20.4130908725821));
#153209=CARTESIAN_POINT('Ctrl Pts',(-9.58799343370268,31.6957292992602,
18.0213273453348));
#153210=CARTESIAN_POINT('Ctrl Pts',(-16.9538986553872,31.4120648099249,
11.3692298036081));
#153211=CARTESIAN_POINT('Ctrl Pts',(-20.3121095021436,31.1284003205899,
2.02960514964943));
#153212=CARTESIAN_POINT('Ctrl Pts',(-18.8680961779327,30.8447358312547,
-7.79014778567339));
#153213=CARTESIAN_POINT('Ctrl Pts',(-12.9645164222397,30.5610713419195,
-15.7676464364222));
#153214=CARTESIAN_POINT('Ctrl Pts',(-3.99435877262015,30.2774068525844,
-20.0190370340731));
#153215=CARTESIAN_POINT('Ctrl Pts',(2.61248231763768,30.0882971930276,-19.6957920450376));
#153216=CARTESIAN_POINT('Ctrl Pts',(5.68453878451291,29.9937423632492,-18.7651731818414));
#153217=CARTESIAN_POINT('Ctrl Pts',(2.35186803664952,53.8169203357015,19.4709214507763));
#153218=CARTESIAN_POINT('Ctrl Pts',(-0.835728231649532,53.7223655059232,
19.8559471824094));
#153219=CARTESIAN_POINT('Ctrl Pts',(-7.40054556370451,53.5332558463665,
19.0307122490736));
#153220=CARTESIAN_POINT('Ctrl Pts',(-15.5017371483404,53.2495913570312,
13.2895770872723));
#153221=CARTESIAN_POINT('Ctrl Pts',(-19.9368123714836,52.9659268676962,
4.40843491954487));
#153222=CARTESIAN_POINT('Ctrl Pts',(-19.6595500301255,52.682262378361,-5.51566214186331));
#153223=CARTESIAN_POINT('Ctrl Pts',(-14.7343917686363,52.3985978890259,
-14.1354555298595));
#153224=CARTESIAN_POINT('Ctrl Pts',(-6.3262002033585,52.1149333996907,-19.4138195597816));
#153225=CARTESIAN_POINT('Ctrl Pts',(3.57760114770736,51.8312689103556,-20.1026461221598));
#153226=CARTESIAN_POINT('Ctrl Pts',(12.6356091391944,51.5476044210204,-16.0392469268364));
#153227=CARTESIAN_POINT('Ctrl Pts',(18.706575861892,51.2639399316853,-8.18413602032115));
#153228=CARTESIAN_POINT('Ctrl Pts',(20.3552864600137,50.98027544235,1.60569624796426));
#153229=CARTESIAN_POINT('Ctrl Pts',(17.1920025198992,50.6966109530149,11.0159474565449));
#153230=CARTESIAN_POINT('Ctrl Pts',(9.96451717205493,50.4129464636797,17.8220196838587));
#153231=CARTESIAN_POINT('Ctrl Pts',(0.381416206021541,50.1292819743447,
20.4149586840892));
#153232=CARTESIAN_POINT('Ctrl Pts',(-9.29185249869818,49.8456174850094,
18.18178989617));
#153233=CARTESIAN_POINT('Ctrl Pts',(-16.7685220060165,49.5619529956743,
11.6504368106559));
#153234=CARTESIAN_POINT('Ctrl Pts',(-20.2811042716596,49.2782885063392,
2.36491412602784));
#153235=CARTESIAN_POINT('Ctrl Pts',(-18.999222715934,48.9946240170041,-7.47967540070289));
#153236=CARTESIAN_POINT('Ctrl Pts',(-13.2259149555241,48.7109595276689,
-15.5560657764083));
#153237=CARTESIAN_POINT('Ctrl Pts',(-4.32599391300361,48.4272950383338,
-19.9549939872915));
#153238=CARTESIAN_POINT('Ctrl Pts',(5.59659435599133,48.1436305489987,-19.6365511272388));
#153239=CARTESIAN_POINT('Ctrl Pts',(14.1961447789205,47.8599660596635,-14.6760172365503));
#153240=CARTESIAN_POINT('Ctrl Pts',(19.4397190995403,47.5763015703284,-6.24606514822754));
#153241=CARTESIAN_POINT('Ctrl Pts',(20.0877335925167,47.2926370809931,3.66046003101415));
#153242=CARTESIAN_POINT('Ctrl Pts',(15.9869972882849,47.0089725916581,12.7016505310532));
#153243=CARTESIAN_POINT('Ctrl Pts',(8.1069264091395,46.7253081023228,18.7401641591884));
#153244=CARTESIAN_POINT('Ctrl Pts',(-1.68962614120521,46.4416436129877,
20.3484931141353));
#153245=CARTESIAN_POINT('Ctrl Pts',(-11.0867501821699,46.1579791236525,
17.1464275845524));
#153246=CARTESIAN_POINT('Ctrl Pts',(-17.8629606435048,45.8743146343175,
9.89093754720224));
#153247=CARTESIAN_POINT('Ctrl Pts',(-20.4163578047457,45.5906501449824,
0.297224666641401));
#153248=CARTESIAN_POINT('Ctrl Pts',(-18.1433172327772,45.3069856556472,
-9.36675228160036));
#153249=CARTESIAN_POINT('Ctrl Pts',(-11.5811869154352,45.023321166312,-16.8164240593439));
#153250=CARTESIAN_POINT('Ctrl Pts',(-2.28125791437836,44.7396566769769,
-20.2906843364653));
#153251=CARTESIAN_POINT('Ctrl Pts',(7.557961658606,44.4559921876418,-18.9682161544255));
#153252=CARTESIAN_POINT('Ctrl Pts',(15.6104751166106,44.1723276983066,-13.1616516876741));
#153253=CARTESIAN_POINT('Ctrl Pts',(19.9726640389233,43.8886632089715,-4.24366583301215));
#153254=CARTESIAN_POINT('Ctrl Pts',(19.6133046678369,43.6049987196362,5.67752485864902));
#153255=CARTESIAN_POINT('Ctrl Pts',(14.6173497478612,43.321334230301,14.256545684796));
#153256=CARTESIAN_POINT('Ctrl Pts',(6.16584565219571,43.037669740966,19.465311605707));
#153257=CARTESIAN_POINT('Ctrl Pts',(-3.74326760165467,42.7540052516307,
20.0724676155269));
#153258=CARTESIAN_POINT('Ctrl Pts',(-12.7674704238328,42.4703407622956,
15.9344817138973));
#153259=CARTESIAN_POINT('Ctrl Pts',(-18.7734365163896,42.1866762729606,
8.0295759464037));
#153260=CARTESIAN_POINT('Ctrl Pts',(-20.3413523332071,41.9030117836254,
-1.7735258019853));
#153261=CARTESIAN_POINT('Ctrl Pts',(-17.1005617497612,41.6193472942903,
-11.1573651171133));
#153262=CARTESIAN_POINT('Ctrl Pts',(-9.81718936609107,41.3356828049551,
-17.9035974447674));
#153263=CARTESIAN_POINT('Ctrl Pts',(-0.213028248023332,41.05201831562,-20.41740991114));
#153264=CARTESIAN_POINT('Ctrl Pts',(9.44149286002567,40.7683538262848,-18.1045359257855));
#153265=CARTESIAN_POINT('Ctrl Pts',(16.8640400854962,40.4846893369497,-11.5117401164529));
#153266=CARTESIAN_POINT('Ctrl Pts',(20.2999193566913,40.2010248476145,-2.19756288324188));
#153267=CARTESIAN_POINT('Ctrl Pts',(18.9368870050839,39.9173603582794,7.63611937247311));
#153268=CARTESIAN_POINT('Ctrl Pts',(13.0971645961613,39.6336958689442,15.6646189885051));
#153269=CARTESIAN_POINT('Ctrl Pts',(4.16126558171192,39.350031379609,19.9899944290244));
#153270=CARTESIAN_POINT('Ctrl Pts',(-5.75835880695092,39.0663668902739,
19.5897246628022));
#153271=CARTESIAN_POINT('Ctrl Pts',(-14.3167041421641,38.7827024009388,
14.558433673293));
#153272=CARTESIAN_POINT('Ctrl Pts',(-19.4905730811527,38.4990379116037,
6.08552129914113));
#153273=CARTESIAN_POINT('Ctrl Pts',(-20.0568602829488,38.2153734222685,
-3.82601151385237));
#153274=CARTESIAN_POINT('Ctrl Pts',(-15.8816951549476,37.9317089329334,
-12.8330731907587));
#153275=CARTESIAN_POINT('Ctrl Pts',(-7.95208893137916,37.6480444435982,
-18.8063896094275));
#153276=CARTESIAN_POINT('Ctrl Pts',(1.85739530188323,37.3643799542631,-20.3338656237715));
#153277=CARTESIAN_POINT('Ctrl Pts',(11.2277903080687,37.0807154649279,-17.0544050999903));
#153278=CARTESIAN_POINT('Ctrl Pts',(17.9439297743379,36.7970509755928,-9.74327423211832));
#153279=CARTESIAN_POINT('Ctrl Pts',(20.4181147958306,36.5133864862576,-0.128828206773863));
#153280=CARTESIAN_POINT('Ctrl Pts',(18.0654467295916,36.2297219969225,9.51607287515306));
#153281=CARTESIAN_POINT('Ctrl Pts',(11.4420975477109,35.9460575075872,16.9113693183094));
#153282=CARTESIAN_POINT('Ctrl Pts',(2.11383047832578,35.6623930182522,20.308809154332));
#153283=CARTESIAN_POINT('Ctrl Pts',(-7.71414722191097,35.378728528917,18.905235809343));
#153284=CARTESIAN_POINT('Ctrl Pts',(-15.7184964718176,35.0950640395819,
13.0324547770618));
#153285=CARTESIAN_POINT('Ctrl Pts',(-20.006984852839,34.8113995502467,4.07879455327383));
#153286=CARTESIAN_POINT('Ctrl Pts',(-19.5658115376498,34.5277350609116,
-5.83909480780952));
#153287=CARTESIAN_POINT('Ctrl Pts',(-14.4992699637004,34.2440705715764,
-14.3766191667262));
#153288=CARTESIAN_POINT('Ctrl Pts',(-6.00509355793826,33.9604060822413,
-19.5155030180225));
#153289=CARTESIAN_POINT('Ctrl Pts',(3.90869056586123,33.6767415929061,-20.0409120165633));
#153290=CARTESIAN_POINT('Ctrl Pts',(12.8984573068486,33.393077103571,-15.8286381975024));
#153291=CARTESIAN_POINT('Ctrl Pts',(18.8390236931527,33.1094126142358,-7.87446730251712));
#153292=CARTESIAN_POINT('Ctrl Pts',(20.3260314896307,32.8257481249007,1.94123445067361));
#153293=CARTESIAN_POINT('Ctrl Pts',(17.0079616531857,32.5420836355655,11.2980220959072));
#153294=CARTESIAN_POINT('Ctrl Pts',(9.66918696430926,32.2584191462305,17.9839618479286));
#153295=CARTESIAN_POINT('Ctrl Pts',(0.0446387949955499,31.9747546568951,
20.4184626860802));
#153296=CARTESIAN_POINT('Ctrl Pts',(-9.59051658801136,31.6910901675601,
18.0260697460044));
#153297=CARTESIAN_POINT('Ctrl Pts',(-16.9583601139928,31.4074256782248,
11.3722216858637));
#153298=CARTESIAN_POINT('Ctrl Pts',(-20.3174548346148,31.1237611888899,
2.03013923009681));
#153299=CARTESIAN_POINT('Ctrl Pts',(-18.8730612251852,30.8400966995547,
-7.79219776225003));
#153300=CARTESIAN_POINT('Ctrl Pts',(-12.9679284853489,30.5564322102195,
-15.7717958575954));
#153301=CARTESIAN_POINT('Ctrl Pts',(-3.99540909092099,30.2727677208844,
-20.0243049703027));
#153302=CARTESIAN_POINT('Ctrl Pts',(2.61316846193303,30.0836580613276,-19.7009753762946));
#153303=CARTESIAN_POINT('Ctrl Pts',(5.68603466549838,29.9891032315492,-18.7701112193526));
#153304=CARTESIAN_POINT('Ctrl Pts',(2.35248676567306,53.8122812040015,19.4760438573182));
#153305=CARTESIAN_POINT('Ctrl Pts',(-0.835949472048931,53.7177263742231,
19.8611710477982));
#153306=CARTESIAN_POINT('Ctrl Pts',(-7.40249170726399,53.5286167146664,
19.035718929201));
#153307=CARTESIAN_POINT('Ctrl Pts',(-15.5058158295368,53.2449522253312,
13.2930734039672));
#153308=CARTESIAN_POINT('Ctrl Pts',(-19.9420572724581,52.9612877359961,
4.40959470916045));
#153309=CARTESIAN_POINT('Ctrl Pts',(-19.6647222792197,52.6776232466609,
-5.51711323126738));
#153310=CARTESIAN_POINT('Ctrl Pts',(-14.7382681313176,52.3939587573258,
-14.1391743717067));
#153311=CARTESIAN_POINT('Ctrl Pts',(-6.32786456239355,52.1102942679906,
-19.4189270621828));
#153312=CARTESIAN_POINT('Ctrl Pts',(3.57854237668436,51.8266297786555,-20.1079348466254));
#153313=CARTESIAN_POINT('Ctrl Pts',(12.6389333843715,51.5429652893203,-16.0434666272831));
#153314=CARTESIAN_POINT('Ctrl Pts',(18.7114973024933,51.2593007999852,-8.18628915173532));
#153315=CARTESIAN_POINT('Ctrl Pts',(20.3606416485524,50.97563631065,1.60611868416694));
#153316=CARTESIAN_POINT('Ctrl Pts',(17.19652549519,50.6919718213149,11.0188455976376));
#153317=CARTESIAN_POINT('Ctrl Pts',(9.96713869623779,50.4083073319797,17.8267084070514));
#153318=CARTESIAN_POINT('Ctrl Pts',(0.38151655146859,50.1246428426446,20.4203295731073));
#153319=CARTESIAN_POINT('Ctrl Pts',(-9.29429705474246,49.8409783533094,
18.1865732698431));
#153320=CARTESIAN_POINT('Ctrl Pts',(-16.7729335686945,49.5573138639743,
11.6535018770193));
#153321=CARTESIAN_POINT('Ctrl Pts',(-20.2864399454939,49.2736493746391,
2.36553630173456));
#153322=CARTESIAN_POINT('Ctrl Pts',(-19.0042211446896,48.989984885304,-7.4816431982948));
#153323=CARTESIAN_POINT('Ctrl Pts',(-13.2293945080778,48.7063203959688,
-15.5601583589236));
#153324=CARTESIAN_POINT('Ctrl Pts',(-4.3271320212667,48.4226559066337,-19.9602438660632));
#153325=CARTESIAN_POINT('Ctrl Pts',(5.5980667413947,48.1389914172986,-19.6417172281645));
#153326=CARTESIAN_POINT('Ctrl Pts',(14.1998795853142,47.8553269279634,-14.6798782906499));
#153327=CARTESIAN_POINT('Ctrl Pts',(19.4448334167225,47.5716624386283,-6.24770840028006));
#153328=CARTESIAN_POINT('Ctrl Pts',(20.0930183932152,47.2879979492931,3.66142304665942));
#153329=CARTESIAN_POINT('Ctrl Pts',(15.9912032428313,47.004333459958,12.7049921569905));
#153330=CARTESIAN_POINT('Ctrl Pts',(8.10905922766536,46.7206689706228,18.7450944332872));
#153331=CARTESIAN_POINT('Ctrl Pts',(-1.69007065812247,46.4370044812877,
20.3538465170029));
#153332=CARTESIAN_POINT('Ctrl Pts',(-11.0896669504969,46.1533399919525,
17.1509385689327));
#153333=CARTESIAN_POINT('Ctrl Pts',(-17.8676601376735,45.8696755026174,
9.8935397140129));
#153334=CARTESIAN_POINT('Ctrl Pts',(-20.4217290618606,45.5860110132823,
0.297302862278477));
#153335=CARTESIAN_POINT('Ctrl Pts',(-18.1480904848286,45.3023465239471,
-9.36921654262662));
#153336=CARTESIAN_POINT('Ctrl Pts',(-11.5842337631254,45.0186820346119,
-16.8208482244296));
#153337=CARTESIAN_POINT('Ctrl Pts',(-2.28185808130925,44.7350175452768,
-20.296022530655));
#153338=CARTESIAN_POINT('Ctrl Pts',(7.55995005221281,44.4513530559417,-18.9732064258026));
#153339=CARTESIAN_POINT('Ctrl Pts',(15.6145820134597,44.1676885666065,-13.1651143334578));
#153340=CARTESIAN_POINT('Ctrl Pts',(19.9779185664375,43.8840240772714,-4.24478228191636));
#153341=CARTESIAN_POINT('Ctrl Pts',(19.6184646529456,43.6003595879362,5.67901853573306));
#153342=CARTESIAN_POINT('Ctrl Pts',(14.6211953673681,43.316695098601,14.2602963818193));
#153343=CARTESIAN_POINT('Ctrl Pts',(6.16746779962503,43.0330306092659,19.4704326559187));
#153344=CARTESIAN_POINT('Ctrl Pts',(-3.74425240280926,42.7493661199307,
20.0777483999609));
#153345=CARTESIAN_POINT('Ctrl Pts',(-12.7708293660599,42.4657016305956,
15.9386738523334));
#153346=CARTESIAN_POINT('Ctrl Pts',(-18.7783755439784,42.1820371412605,
8.03168841510866));
#153347=CARTESIAN_POINT('Ctrl Pts',(-20.3467038574354,41.8983726519253,
-1.77399239172543));
#153348=CARTESIAN_POINT('Ctrl Pts',(-17.1050606674842,41.6147081625902,
-11.1603004632384));
#153349=CARTESIAN_POINT('Ctrl Pts',(-9.81977213079062,41.331043673255,-17.9083076299081));
#153350=CARTESIAN_POINT('Ctrl Pts',(-0.213084292764702,41.0473791839199,
-20.4227814450494));
#153351=CARTESIAN_POINT('Ctrl Pts',(9.44397678424884,40.7637146945847,-18.1092989750195));
#153352=CARTESIAN_POINT('Ctrl Pts',(16.8684767776899,40.4800502052496,-11.5147686936652));
#153353=CARTESIAN_POINT('Ctrl Pts',(20.3052599804853,40.1963857159144,-2.19814103118507));
#153354=CARTESIAN_POINT('Ctrl Pts',(18.9418690342016,39.9127212265793,7.63812832827719));
#153355=CARTESIAN_POINT('Ctrl Pts',(13.1006102762966,39.6290567372441,15.6687401298467));
#153356=CARTESIAN_POINT('Ctrl Pts',(4.16236035226682,39.345392247909,19.9952535159209));
#153357=CARTESIAN_POINT('Ctrl Pts',(-5.75987375031193,39.0617277585738,
19.5948784443426));
#153358=CARTESIAN_POINT('Ctrl Pts',(-14.320470666033,38.7780632692387,14.5622637928079));
#153359=CARTESIAN_POINT('Ctrl Pts',(-19.4957007773038,38.4943987799036,
6.08712231436083));
#153360=CARTESIAN_POINT('Ctrl Pts',(-20.0621369613127,38.2107342905684,
-3.82701808376861));
#153361=CARTESIAN_POINT('Ctrl Pts',(-15.8858734059811,37.9270698012333,
-12.8364493921527));
#153362=CARTESIAN_POINT('Ctrl Pts',(-7.95418101433831,37.6434053118981,
-18.8113373065124));
#153363=CARTESIAN_POINT('Ctrl Pts',(1.85788395651131,37.359740822563,-20.3392151783517));
#153364=CARTESIAN_POINT('Ctrl Pts',(11.2307441820728,37.0760763332278,-17.0588918745468));
#153365=CARTESIAN_POINT('Ctrl Pts',(17.9486505703482,36.7924118438927,-9.74583755078384));
#153366=CARTESIAN_POINT('Ctrl Pts',(20.4234865151855,36.5087473545575,-0.128862099666414));
#153367=CARTESIAN_POINT('Ctrl Pts',(18.0701994950065,36.2250828652224,9.5185764203311));
#153368=CARTESIAN_POINT('Ctrl Pts',(11.4451078029419,35.9414183758872,16.91581846216));
#153369=CARTESIAN_POINT('Ctrl Pts',(2.11438659744718,35.6577538865521,20.3141521169065));
#153370=CARTESIAN_POINT('Ctrl Pts',(-7.7161767057437,35.3740893972169,18.9102095114761));
#153371=CARTESIAN_POINT('Ctrl Pts',(-15.7226317875749,35.0904249078818,
13.0358834329508));
#153372=CARTESIAN_POINT('Ctrl Pts',(-20.0122484096652,34.8067604185466,
4.07986762686163));
#153373=CARTESIAN_POINT('Ctrl Pts',(-19.5709590280071,34.5230959292115,
-5.84063099168422));
#153374=CARTESIAN_POINT('Ctrl Pts',(-14.5030845180251,34.2394314398763,
-14.3804014533863));
#153375=CARTESIAN_POINT('Ctrl Pts',(-6.00667341384557,33.9557669505412,
-19.5206372729111));
#153376=CARTESIAN_POINT('Ctrl Pts',(3.90971888766891,33.672102461206,-20.0461844991202));
#153377=CARTESIAN_POINT('Ctrl Pts',(12.9018507095002,33.3884379718709,-15.8328024900789));
#153378=CARTESIAN_POINT('Ctrl Pts',(18.8439799765745,33.1047734825357,-7.87653896414892));
#153379=CARTESIAN_POINT('Ctrl Pts',(20.3313789816317,32.8211089932007,1.94174516187317));
#153380=CARTESIAN_POINT('Ctrl Pts',(17.0124362121671,32.5374445038654,11.300994447569));
#153381=CARTESIAN_POINT('Ctrl Pts',(9.67173078559361,32.2537800145304,17.9886931745006));
#153382=CARTESIAN_POINT('Ctrl Pts',(0.0446505509054691,31.9701155251951,
20.4238344995783));
#153383=CARTESIAN_POINT('Ctrl Pts',(-9.59303974232004,31.6864510358601,
18.0308121466739));
#153384=CARTESIAN_POINT('Ctrl Pts',(-16.9628215725985,31.4027865465248,
11.3752135681193));
#153385=CARTESIAN_POINT('Ctrl Pts',(-20.322800167086,31.1191220571898,2.03067331054418));
#153386=CARTESIAN_POINT('Ctrl Pts',(-18.8780262724377,30.8354575678546,
-7.79424773882668));
#153387=CARTESIAN_POINT('Ctrl Pts',(-12.9713405484581,30.5517930785194,
-15.7759452787685));
#153388=CARTESIAN_POINT('Ctrl Pts',(-3.99645940922183,30.2681285891843,
-20.0295729065324));
#153389=CARTESIAN_POINT('Ctrl Pts',(2.61385460622837,30.0790189296275,-19.7061587075517));
#153390=CARTESIAN_POINT('Ctrl Pts',(5.68753054648386,29.9844640998491,-18.7750492568638));
#153391=CARTESIAN_POINT('Ctrl Pts',(2.3531054946966,53.8076420723014,19.4811662638601));
#153392=CARTESIAN_POINT('Ctrl Pts',(-0.83617071244833,53.713087242523,19.8663949131869));
#153393=CARTESIAN_POINT('Ctrl Pts',(-7.40443785082346,53.5239775829663,
19.0407256093285));
#153394=CARTESIAN_POINT('Ctrl Pts',(-15.5098945107332,53.2403130936311,
13.2965697206621));
#153395=CARTESIAN_POINT('Ctrl Pts',(-19.9473021734326,52.956648604296,4.41075449877604));
#153396=CARTESIAN_POINT('Ctrl Pts',(-19.669894528314,52.6729841149608,-5.51856432067145));
#153397=CARTESIAN_POINT('Ctrl Pts',(-14.7421444939989,52.3893196256257,
-14.1428932135538));
#153398=CARTESIAN_POINT('Ctrl Pts',(-6.3295289214286,52.1056551362905,-19.424034564584));
#153399=CARTESIAN_POINT('Ctrl Pts',(3.57948360566135,51.8219906469554,-20.113223571091));
#153400=CARTESIAN_POINT('Ctrl Pts',(12.6422576295486,51.5383261576202,-16.0476863277298));
#153401=CARTESIAN_POINT('Ctrl Pts',(18.7164187430947,51.2546616682851,-8.18844228314949));
#153402=CARTESIAN_POINT('Ctrl Pts',(20.3659968370911,50.9709971789499,1.60654112036962));
#153403=CARTESIAN_POINT('Ctrl Pts',(17.2010484704808,50.6873326896148,11.0217437387303));
#153404=CARTESIAN_POINT('Ctrl Pts',(9.96976022042066,50.4036682002796,17.831397130244));
#153405=CARTESIAN_POINT('Ctrl Pts',(0.38161689691564,50.1200037109445,20.4257004621254));
#153406=CARTESIAN_POINT('Ctrl Pts',(-9.29674161078674,49.8363392216093,
18.1913566435161));
#153407=CARTESIAN_POINT('Ctrl Pts',(-16.7773451313725,49.5526747322742,
11.6565669433827));
#153408=CARTESIAN_POINT('Ctrl Pts',(-20.2917756193281,49.269010242939,2.36615847744129));
#153409=CARTESIAN_POINT('Ctrl Pts',(-19.0092195734451,48.9853457536039,
-7.48361099588671));
#153410=CARTESIAN_POINT('Ctrl Pts',(-13.2328740606314,48.7016812642687,
-15.5642509414388));
#153411=CARTESIAN_POINT('Ctrl Pts',(-4.32827012952978,48.4180167749336,
-19.965493744835));
#153412=CARTESIAN_POINT('Ctrl Pts',(5.59953912679806,48.1343522855985,-19.6468833290901));
#153413=CARTESIAN_POINT('Ctrl Pts',(14.2036143917079,47.8506877962633,-14.6837393447495));
#153414=CARTESIAN_POINT('Ctrl Pts',(19.4499477339046,47.5670233069282,-6.24935165233257));
#153415=CARTESIAN_POINT('Ctrl Pts',(20.0983031939136,47.283358817593,3.66238606230469));
#153416=CARTESIAN_POINT('Ctrl Pts',(15.9954091973776,46.9996943282579,12.7083337829279));
#153417=CARTESIAN_POINT('Ctrl Pts',(8.11119204619121,46.7160298389227,18.7500247073859));
#153418=CARTESIAN_POINT('Ctrl Pts',(-1.69051517503973,46.4323653495876,
20.3591999198705));
#153419=CARTESIAN_POINT('Ctrl Pts',(-11.0925837188238,46.1487008602524,
17.155449553313));
#153420=CARTESIAN_POINT('Ctrl Pts',(-17.8723596318423,45.8650363709173,
9.89614188082356));
#153421=CARTESIAN_POINT('Ctrl Pts',(-20.4271003189756,45.5813718815822,
0.297381057915561));
#153422=CARTESIAN_POINT('Ctrl Pts',(-18.1528637368801,45.297707392247,-9.37168080365289));
#153423=CARTESIAN_POINT('Ctrl Pts',(-11.5872806108155,45.0140429029118,
-16.8252723895153));
#153424=CARTESIAN_POINT('Ctrl Pts',(-2.28245824824014,44.7303784135767,
-20.3013607248448));
#153425=CARTESIAN_POINT('Ctrl Pts',(7.56193844581962,44.4467139242416,-18.9781966971797));
#153426=CARTESIAN_POINT('Ctrl Pts',(15.6186889103088,44.1630494349064,-13.1685769792415));
#153427=CARTESIAN_POINT('Ctrl Pts',(19.9831730939516,43.8793849455713,-4.24589873082056));
#153428=CARTESIAN_POINT('Ctrl Pts',(19.6236246380542,43.5957204562361,5.68051221281708));
#153429=CARTESIAN_POINT('Ctrl Pts',(14.6250409868751,43.3120559669009,14.2640470788426));
#153430=CARTESIAN_POINT('Ctrl Pts',(6.16908994705435,43.0283914775658,19.4755537061303));
#153431=CARTESIAN_POINT('Ctrl Pts',(-3.74523720396384,42.7447269882306,
20.083029184395));
#153432=CARTESIAN_POINT('Ctrl Pts',(-12.774188308287,42.4610624988955,15.9428659907695));
#153433=CARTESIAN_POINT('Ctrl Pts',(-18.7833145715672,42.1773980095604,
8.03380088381365));
#153434=CARTESIAN_POINT('Ctrl Pts',(-20.3520553816638,41.8937335202252,
-1.77445898146556));
#153435=CARTESIAN_POINT('Ctrl Pts',(-17.1095595852073,41.6100690308901,
-11.1632358093634));
#153436=CARTESIAN_POINT('Ctrl Pts',(-9.82235489549016,41.3264045415549,
-17.9130178150487));
#153437=CARTESIAN_POINT('Ctrl Pts',(-0.213140337506071,41.0427400522198,
-20.4281529789587));
#153438=CARTESIAN_POINT('Ctrl Pts',(9.44646070847201,40.7590755628846,-18.1140620242536));
#153439=CARTESIAN_POINT('Ctrl Pts',(16.8729134698836,40.4754110735495,-11.5177972708775));
#153440=CARTESIAN_POINT('Ctrl Pts',(20.3106006042792,40.1917465842143,-2.19871917912825));
#153441=CARTESIAN_POINT('Ctrl Pts',(18.9468510633194,39.9080820948792,7.64013728408127));
#153442=CARTESIAN_POINT('Ctrl Pts',(13.1040559564319,39.624417605544,15.6728612711884));
#153443=CARTESIAN_POINT('Ctrl Pts',(4.16345512282173,39.3407531162089,20.0005126028173));
#153444=CARTESIAN_POINT('Ctrl Pts',(-5.76138869367294,39.0570886268737,
19.6000322258829));
#153445=CARTESIAN_POINT('Ctrl Pts',(-14.3242371899018,38.7734241375386,
14.5660939123227));
#153446=CARTESIAN_POINT('Ctrl Pts',(-19.500828473455,38.4897596482035,6.08872332958053));
#153447=CARTESIAN_POINT('Ctrl Pts',(-20.0674136396766,38.2060951588683,
-3.82802465368487));
#153448=CARTESIAN_POINT('Ctrl Pts',(-15.8900516570147,37.9224306695332,
-12.8398255935468));
#153449=CARTESIAN_POINT('Ctrl Pts',(-7.95627309729745,37.638766180198,-18.8162850035974));
#153450=CARTESIAN_POINT('Ctrl Pts',(1.8583726111394,37.3551016908629,-20.344564732932));
#153451=CARTESIAN_POINT('Ctrl Pts',(11.2336980560769,37.0714372015277,-17.0633786491032));
#153452=CARTESIAN_POINT('Ctrl Pts',(17.9533713663584,36.7877727121926,-9.74840086944935));
#153453=CARTESIAN_POINT('Ctrl Pts',(20.4288582345403,36.5041082228574,-0.128895992558966));
#153454=CARTESIAN_POINT('Ctrl Pts',(18.0749522604215,36.2204437335223,9.52107996550914));
#153455=CARTESIAN_POINT('Ctrl Pts',(11.4481180581729,35.9367792441871,16.9202676060106));
#153456=CARTESIAN_POINT('Ctrl Pts',(2.11494271656859,35.653114754852,20.3194950794811));
#153457=CARTESIAN_POINT('Ctrl Pts',(-7.71820618957644,35.3694502655168,
18.9151832136093));
#153458=CARTESIAN_POINT('Ctrl Pts',(-15.7267671033322,35.0857857761817,
13.0393120888398));
#153459=CARTESIAN_POINT('Ctrl Pts',(-20.0175119664913,34.8021212868465,
4.08094070044942));
#153460=CARTESIAN_POINT('Ctrl Pts',(-19.5761065183645,34.5184567975114,
-5.84216717555893));
#153461=CARTESIAN_POINT('Ctrl Pts',(-14.5068990723497,34.2347923081762,
-14.3841837400463));
#153462=CARTESIAN_POINT('Ctrl Pts',(-6.00825326975288,33.9511278188411,
-19.5257715277998));
#153463=CARTESIAN_POINT('Ctrl Pts',(3.91074720947659,33.6674633295059,-20.0514569816771));
#153464=CARTESIAN_POINT('Ctrl Pts',(12.9052441121519,33.3837988401708,-15.8369667826554));
#153465=CARTESIAN_POINT('Ctrl Pts',(18.8489362599963,33.1001343508356,-7.87861062578073));
#153466=CARTESIAN_POINT('Ctrl Pts',(20.3367264736328,32.8164698615006,1.94225587307272));
#153467=CARTESIAN_POINT('Ctrl Pts',(17.0169107711485,32.5328053721653,11.3039667992308));
#153468=CARTESIAN_POINT('Ctrl Pts',(9.67427460687796,32.2491408828303,17.9934245010726));
#153469=CARTESIAN_POINT('Ctrl Pts',(0.0446623068153865,31.965476393495,
20.4292063130764));
#153470=CARTESIAN_POINT('Ctrl Pts',(-9.59556289662872,31.68181190416,18.0355545473434));
#153471=CARTESIAN_POINT('Ctrl Pts',(-16.9672830312041,31.3981474148247,
11.3782054503749));
#153472=CARTESIAN_POINT('Ctrl Pts',(-20.3281454995571,31.1144829254897,
2.03120739099156));
#153473=CARTESIAN_POINT('Ctrl Pts',(-18.8829913196902,30.8308184361545,
-7.79629771540332));
#153474=CARTESIAN_POINT('Ctrl Pts',(-12.9747526115673,30.5471539468193,
-15.7800946999417));
#153475=CARTESIAN_POINT('Ctrl Pts',(-3.99750972752267,30.2634894574842,
-20.034840842762));
#153476=CARTESIAN_POINT('Ctrl Pts',(2.61454075052372,30.0743797979274,-19.7113420388087));
#153477=CARTESIAN_POINT('Ctrl Pts',(5.68902642746934,29.979824968149,-18.779987294375));
#153478=CARTESIAN_POINT('Ctrl Pts',(-16.7739399329833,32.5842681023565,
-10.1524840921751));
#153479=CARTESIAN_POINT('Ctrl Pts',(-17.5744591423731,32.6301184573325,
-8.83497784130785));
#153480=CARTESIAN_POINT('Ctrl Pts',(-18.2786242253969,32.6790285463274,
-7.317135351715));
#153481=CARTESIAN_POINT('Ctrl Pts',(-19.2942200955848,32.7838252633581,
-3.9073808009516));
#153482=CARTESIAN_POINT('Ctrl Pts',(-19.6076467443036,32.8397118903724,
-2.01516789833537));
#153483=CARTESIAN_POINT('Ctrl Pts',(-19.6080380675886,32.8986516536014,
1.32955456298166E-5));
#153484=CARTESIAN_POINT('Ctrl Pts',(2.35308711660641,55.6631561682667,19.4810141131675));
#153485=CARTESIAN_POINT('Ctrl Pts',(-0.836177570637163,55.5686013384883,
19.86624137102));
#153486=CARTESIAN_POINT('Ctrl Pts',(-7.40437233443277,55.3794916789315,
19.040577712698));
#153487=CARTESIAN_POINT('Ctrl Pts',(-15.5097781103957,55.0958271895964,
13.2964668168065));
#153488=CARTESIAN_POINT('Ctrl Pts',(-19.9471456815097,54.8121627002612,
4.41072023820918));
#153489=CARTESIAN_POINT('Ctrl Pts',(-19.6697430247666,54.5284982109261,
-5.51852151147492));
#153490=CARTESIAN_POINT('Ctrl Pts',(-14.7420297594324,54.2448337215909,
-14.1427836181502));
#153491=CARTESIAN_POINT('Ctrl Pts',(-6.32948010341479,53.9611692322558,
-19.4238840093808));
#153492=CARTESIAN_POINT('Ctrl Pts',(3.57945598289861,53.6775047429206,-20.1130676885921));
#153493=CARTESIAN_POINT('Ctrl Pts',(12.6421595856548,53.3938402535855,-16.0475619479634));
#153494=CARTESIAN_POINT('Ctrl Pts',(18.716273712003,53.1101757642503,-8.18837881994133));
#153495=CARTESIAN_POINT('Ctrl Pts',(20.3658389755175,52.8265112749152,1.60652866949811));
#153496=CARTESIAN_POINT('Ctrl Pts',(17.2009151616198,52.54284678558,11.0216583145532));
#153497=CARTESIAN_POINT('Ctrl Pts',(9.96968294609888,52.2591822962449,17.8312589283967));
#153498=CARTESIAN_POINT('Ctrl Pts',(0.381613941123223,51.9755178069097,
20.4255421529369));
#153499=CARTESIAN_POINT('Ctrl Pts',(-9.29666955748432,51.6918533175746,
18.1912156516937));
#153500=CARTESIAN_POINT('Ctrl Pts',(-16.7772150983034,51.4081888282394,
11.6564765993009));
#153501=CARTESIAN_POINT('Ctrl Pts',(-20.2916183484425,51.1245243389043,
2.36614013857206));
#153502=CARTESIAN_POINT('Ctrl Pts',(-19.0090722426265,50.8408598495692,
-7.48355299426692));
#153503=CARTESIAN_POINT('Ctrl Pts',(-13.2327714994836,50.557195360234,-15.5641303109225));
#153504=CARTESIAN_POINT('Ctrl Pts',(-4.3282365833005,50.2735308708989,-19.96533900255));
#153505=CARTESIAN_POINT('Ctrl Pts',(5.59949572763116,49.9898663815637,-19.646731056189));
#153506=CARTESIAN_POINT('Ctrl Pts',(14.2035043067966,49.7062018922286,-14.683625538629));
#153507=CARTESIAN_POINT('Ctrl Pts',(19.4497969873469,49.4225374028934,-6.24930321681794));
#153508=CARTESIAN_POINT('Ctrl Pts',(20.0981474222916,49.1388729135583,3.66235767703155));
#153509=CARTESIAN_POINT('Ctrl Pts',(15.9952852251765,48.8552084242231,12.7082352871608));
#153510=CARTESIAN_POINT('Ctrl Pts',(8.11112918050874,48.571543934888,18.7498793855759));
#153511=CARTESIAN_POINT('Ctrl Pts',(-1.69050207272523,48.2878794455528,
20.35904212617));
#153512=CARTESIAN_POINT('Ctrl Pts',(-11.0924977459054,48.0042149562177,
17.1553165902359));
#153513=CARTESIAN_POINT('Ctrl Pts',(-17.8722211123635,47.7205504668825,
9.89606518091128));
#153514=CARTESIAN_POINT('Ctrl Pts',(-20.4269419990139,47.4368859775474,
0.297378753067758));
#153515=CARTESIAN_POINT('Ctrl Pts',(-18.1527230433581,47.1532214882123,
-9.37160816856904));
#153516=CARTESIAN_POINT('Ctrl Pts',(-11.5871908037557,46.8695569988771,
-16.8251419854719));
#153517=CARTESIAN_POINT('Ctrl Pts',(-2.28244055807874,46.585892509542,-20.3012033794262));
#153518=CARTESIAN_POINT('Ctrl Pts',(7.56187983711918,46.3022280202068,-18.9780496069259));
#153519=CARTESIAN_POINT('Ctrl Pts',(15.618567857874,46.0185635308717,-13.1684749163659));
#153520=CARTESIAN_POINT('Ctrl Pts',(19.9830182146419,45.7348990415365,-4.24586582304055));
#153521=CARTESIAN_POINT('Ctrl Pts',(19.6234725454198,45.4512345522014,5.6804681860849));
#153522=CARTESIAN_POINT('Ctrl Pts',(14.6249276356951,45.1675700628662,14.2639365255409));
#153523=CARTESIAN_POINT('Ctrl Pts',(6.1690421336071,44.8839055735311,19.4754027611177));
#153524=CARTESIAN_POINT('Ctrl Pts',(-3.74520817655413,44.6002410841959,
20.082873531152));
#153525=CARTESIAN_POINT('Ctrl Pts',(-12.7740893021154,44.3165765948608,
15.9427424258048));
#153526=CARTESIAN_POINT('Ctrl Pts',(-18.7831689917446,44.0329121055256,
8.03373861794982));
#153527=CARTESIAN_POINT('Ctrl Pts',(-20.351897643337,43.7492476161905,-1.77444522854548));
#153528=CARTESIAN_POINT('Ctrl Pts',(-17.1094269777999,43.4655831268553,
-11.163149288857));
#153529=CARTESIAN_POINT('Ctrl Pts',(-9.82227876746288,43.1819186375202,
-17.9128789804492));
#153530=CARTESIAN_POINT('Ctrl Pts',(-0.213138685564806,42.898254148185,
-20.4279946508386));
#153531=CARTESIAN_POINT('Ctrl Pts',(9.44638749380751,42.6145896588499,-18.1139216314637));
#153532=CARTESIAN_POINT('Ctrl Pts',(16.8727826965986,42.3309251695147,-11.5177080023473));
#153533=CARTESIAN_POINT('Ctrl Pts',(20.3104431872471,42.0472606801796,-2.19870213798534));
#153534=CARTESIAN_POINT('Ctrl Pts',(18.9467042160094,41.7635961908444,7.64007806930176));
#153535=CARTESIAN_POINT('Ctrl Pts',(13.1039543936255,41.4799317015093,15.6727397988915));
#153536=CARTESIAN_POINT('Ctrl Pts',(4.16342285401973,41.1962672121741,20.0003575891181));
#153537=CARTESIAN_POINT('Ctrl Pts',(-5.76134404010869,40.912602722839,19.5998803161013));
#153538=CARTESIAN_POINT('Ctrl Pts',(-14.3241261700974,40.6289382335039,
14.5659810180111));
#153539=CARTESIAN_POINT('Ctrl Pts',(-19.5006773325508,40.3452737441687,
6.08867613901365));
#153540=CARTESIAN_POINT('Ctrl Pts',(-20.0672581074617,40.0616092548336,
-3.82799498463215));
#153541=CARTESIAN_POINT('Ctrl Pts',(-15.8899285013867,39.7779447654984,
-12.8397260786543));
#153542=CARTESIAN_POINT('Ctrl Pts',(-7.95621143231152,39.4942802761632,
-18.8161391682379));
#153543=CARTESIAN_POINT('Ctrl Pts',(1.85835820784766,39.2106157868282,-20.3444070526613));
#153544=CARTESIAN_POINT('Ctrl Pts',(11.2336109894543,38.926951297493,-17.0632463996203));
#153545=CARTESIAN_POINT('Ctrl Pts',(17.9532322189983,38.6432868081578,-9.74832531460192));
#153546=CARTESIAN_POINT('Ctrl Pts',(20.4286999009559,38.3596223188227,-0.12889499355195));
#153547=CARTESIAN_POINT('Ctrl Pts',(18.0748121707474,38.0759578294876,9.52100617250831));
#153548=CARTESIAN_POINT('Ctrl Pts',(11.4480293296981,37.7922933401524,16.9201364657096));
#153549=CARTESIAN_POINT('Ctrl Pts',(2.11492632471884,37.5086288508173,20.3193375935092));
#153550=CARTESIAN_POINT('Ctrl Pts',(-7.71814636969478,37.2249643614821,
18.9150366117471));
#153551=CARTESIAN_POINT('Ctrl Pts',(-15.726645213299,36.941299872147,13.0392110278167));
#153552=CARTESIAN_POINT('Ctrl Pts',(-20.017356820919,36.6576353828118,4.08090907120032));
#153553=CARTESIAN_POINT('Ctrl Pts',(-19.5759547942569,36.3739708934767,
-5.84212189597385));
#153554=CARTESIAN_POINT('Ctrl Pts',(-14.5067866363524,36.0903064041415,
-14.3840722555241));
#153555=CARTESIAN_POINT('Ctrl Pts',(-6.00820670381315,35.8066419148064,
-19.5256201937797));
#153556=CARTESIAN_POINT('Ctrl Pts',(3.91071690116573,35.5229774254712,-20.0513015727259));
#153557=CARTESIAN_POINT('Ctrl Pts',(12.9051440864865,35.2393129361361,-15.836844039274));
#153558=CARTESIAN_POINT('Ctrl Pts',(18.8487901790361,34.9556484468009,-7.87854956109791));
#153559=CARTESIAN_POINT('Ctrl Pts',(20.3365688392524,34.6719839574659,1.94224081642136));
#153560=CARTESIAN_POINT('Ctrl Pts',(17.0167789114055,34.3883194681306,11.3038791944104));
#153561=CARTESIAN_POINT('Ctrl Pts',(9.67419956761905,34.1046549787955,17.9932850304986));
#153562=CARTESIAN_POINT('Ctrl Pts',(0.0446620780017708,33.8209904894603,
20.4290480022488));
#153563=CARTESIAN_POINT('Ctrl Pts',(-9.59548876001614,33.5373260001252,
18.0354147123321));
#153564=CARTESIAN_POINT('Ctrl Pts',(-16.9671510611812,33.2536615107901,
11.3781173646993));
#153565=CARTESIAN_POINT('Ctrl Pts',(-20.327988873431,32.9699970214549,2.03119144706522));
#153566=CARTESIAN_POINT('Ctrl Pts',(-18.882843118214,32.6863325321198,-7.79623688916886));
#153567=CARTESIAN_POINT('Ctrl Pts',(-12.974655776204,32.4026680427846,-15.7799732044501));
#153568=CARTESIAN_POINT('Ctrl Pts',(-3.99747079481186,32.1190035534495,
-20.0346838394028));
#153569=CARTESIAN_POINT('Ctrl Pts',(2.61450742368379,31.9298938938927,-19.7111920003019));
#153570=CARTESIAN_POINT('Ctrl Pts',(5.68898199535994,31.8353390641143,-18.7798406199905));
#153571=CARTESIAN_POINT('Ctrl Pts',(2.35247451361281,55.6585629685637,19.4759424235221));
#153572=CARTESIAN_POINT('Ctrl Pts',(-0.835954044174774,55.5640081387853,
19.8610686863525));
#153573=CARTESIAN_POINT('Ctrl Pts',(-7.4024480296698,55.3748984792284,19.0356203314463));
#153574=CARTESIAN_POINT('Ctrl Pts',(-15.5057382293109,55.0912339898934,
13.2930048013961));
#153575=CARTESIAN_POINT('Ctrl Pts',(-19.9419529445085,54.8075695005581,
4.40957186878231));
#153576=CARTESIAN_POINT('Ctrl Pts',(-19.6646212768537,54.5239050112231,
-5.51708469180273));
#153577=CARTESIAN_POINT('Ctrl Pts',(-14.7381916416059,54.2402405218879,
-14.1391013081035));
#153578=CARTESIAN_POINT('Ctrl Pts',(-6.32783201705067,53.9565760325528,
-19.4188266920463));
#153579=CARTESIAN_POINT('Ctrl Pts',(3.578523961509,53.6729115432176,-20.1078309249584));
#153580=CARTESIAN_POINT('Ctrl Pts',(12.6388680217749,53.3892470538825,-16.043383707438));
#153581=CARTESIAN_POINT('Ctrl Pts',(18.7114006150979,53.1055825645473,-8.18624684292945));
#153582=CARTESIAN_POINT('Ctrl Pts',(20.3605364075023,52.8219180752122,1.60611038358585));
#153583=CARTESIAN_POINT('Ctrl Pts',(17.1964366226151,52.5382535858769,11.0187886481856));
#153584=CARTESIAN_POINT('Ctrl Pts',(9.96708718002274,52.2545890965418,17.8266162724855));
#153585=CARTESIAN_POINT('Ctrl Pts',(0.381514580940291,51.9709246072066,
20.4202240336472));
#153586=CARTESIAN_POINT('Ctrl Pts',(-9.29424901920701,51.6872601178715,
18.1864792752938));
#153587=CARTESIAN_POINT('Ctrl Pts',(-16.7728468799808,51.4035956285364,
11.6534416476308));
#153588=CARTESIAN_POINT('Ctrl Pts',(-20.2863350982357,51.1199311392012,
2.36552407582162));
#153589=CARTESIAN_POINT('Ctrl Pts',(-19.0041229241428,50.8362666498662,
-7.48160453054787));
#153590=CARTESIAN_POINT('Ctrl Pts',(-13.2293261339785,50.552602160531,-15.5600779385785));
#153591=CARTESIAN_POINT('Ctrl Pts',(-4.32710965711362,50.2689376711959,
-19.9601407045388));
#153592=CARTESIAN_POINT('Ctrl Pts',(5.59803780861646,49.9852731818607,-19.641615712896));
#153593=CARTESIAN_POINT('Ctrl Pts',(14.1998061953725,49.7016086925256,-14.6798024199021));
#153594=CARTESIAN_POINT('Ctrl Pts',(19.4447329190163,49.4179442031904,-6.24767610993663));
#153595=CARTESIAN_POINT('Ctrl Pts',(20.0929145454661,49.1342797138553,3.6614041231438));
#153596=CARTESIAN_POINT('Ctrl Pts',(15.9911205946964,48.8506152245201,12.7049264931452));
#153597=CARTESIAN_POINT('Ctrl Pts',(8.10901731720995,48.566950735185,18.7449975520795));
#153598=CARTESIAN_POINT('Ctrl Pts',(-1.69006192324604,48.2832862458497,
20.3537413212014));
#153599=CARTESIAN_POINT('Ctrl Pts',(-11.0896096352173,47.9996217565146,
17.1508499268804));
#153600=CARTESIAN_POINT('Ctrl Pts',(-17.8675677913534,47.7159572671794,
9.89348858073751));
#153601=CARTESIAN_POINT('Ctrl Pts',(-20.4216235152184,47.4322927778444,
0.297301325713269));
#153602=CARTESIAN_POINT('Ctrl Pts',(-18.1479966891463,47.1486282885093,
-9.36916811923689));
#153603=CARTESIAN_POINT('Ctrl Pts',(-11.5841738917515,46.8649637991741,
-16.8207612883998));
#153604=CARTESIAN_POINT('Ctrl Pts',(-2.2818462878682,46.581299309839,-20.2959176337082));
#153605=CARTESIAN_POINT('Ctrl Pts',(7.55991097974546,46.2976348205038,-18.9731083656324));
#153606=CARTESIAN_POINT('Ctrl Pts',(15.6145013118357,46.0139703311687,-13.16504629154));
#153607=CARTESIAN_POINT('Ctrl Pts',(19.9778153135633,45.7303058418335,-4.24476034339613));
#153608=CARTESIAN_POINT('Ctrl Pts',(19.6183632578549,45.4466413524984,5.67898918457795));
#153609=CARTESIAN_POINT('Ctrl Pts',(14.621119799914,45.1629768631631,14.2602226796174));
#153610=CARTESIAN_POINT('Ctrl Pts',(6.1674359239932,44.8793123738281,19.4703320259092));
#153611=CARTESIAN_POINT('Ctrl Pts',(-3.74423305120258,44.5956478844928,
20.0776446311312));
#153612=CARTESIAN_POINT('Ctrl Pts',(-12.7707633619448,44.3119833951578,
15.9385914756894));
#153613=CARTESIAN_POINT('Ctrl Pts',(-18.7782784907623,44.0283189058226,
8.03164690453235));
#153614=CARTESIAN_POINT('Ctrl Pts',(-20.3465986985498,43.7446544164875,
-1.77398322311195));
#153615=CARTESIAN_POINT('Ctrl Pts',(-17.1049722625451,43.4609899271523,
-11.1602427829002));
#153616=CARTESIAN_POINT('Ctrl Pts',(-9.81972137877189,43.1773254378172,
-17.9082150735074));
#153617=CARTESIAN_POINT('Ctrl Pts',(-0.213083191470515,42.893660948482,
-20.4226758929682));
#153618=CARTESIAN_POINT('Ctrl Pts',(9.443927974472,42.6099964591469,-18.1092053798253));
#153619=CARTESIAN_POINT('Ctrl Pts',(16.868389595499,42.3263319698117,-11.5147091813111));
#153620=CARTESIAN_POINT('Ctrl Pts',(20.3051550357961,42.0426674804766,-2.19812967042301));
#153621=CARTESIAN_POINT('Ctrl Pts',(18.941771135994,41.7590029911413,7.63808885175711));
#153622=CARTESIAN_POINT('Ctrl Pts',(13.1005425677583,41.4753385018062,15.6686591483147));
#153623=CARTESIAN_POINT('Ctrl Pts',(4.16233883973193,41.191674012471,19.9951501734537));
#153624=CARTESIAN_POINT('Ctrl Pts',(-5.75984398126879,40.9080095231359,
19.5947771711538));
#153625=CARTESIAN_POINT('Ctrl Pts',(-14.3203966528292,40.6243450338009,
14.5621885299326));
#153626=CARTESIAN_POINT('Ctrl Pts',(-19.4956000167,40.3406805444657,6.08709085398259));
#153627=CARTESIAN_POINT('Ctrl Pts',(-20.0620332731684,40.0570160551306,
-3.82699830439993));
#153628=CARTESIAN_POINT('Ctrl Pts',(-15.8857913022283,39.7733515657954,
-12.8363830488904));
#153629=CARTESIAN_POINT('Ctrl Pts',(-7.95413990434726,39.4896870764602,
-18.8112400829384));
#153630=CARTESIAN_POINT('Ctrl Pts',(1.85787435431672,39.2060225871252,-20.3391100581702));
#153631=CARTESIAN_POINT('Ctrl Pts',(11.2306861376571,38.92235809779,-17.0588037082239));
#153632=CARTESIAN_POINT('Ctrl Pts',(17.9485578054405,38.6386936084548,-9.74578718088502));
#153633=CARTESIAN_POINT('Ctrl Pts',(20.4233809594614,38.3550291191197,-0.128861433661739));
#153634=CARTESIAN_POINT('Ctrl Pts',(18.0701061018895,38.0713646297846,9.51852722499672));
#153635=CARTESIAN_POINT('Ctrl Pts',(11.4450486506248,37.7877001404493,16.9157310352918));
#153636=CARTESIAN_POINT('Ctrl Pts',(2.11437566954724,37.5040356511143,20.3140471262575));
#153637=CARTESIAN_POINT('Ctrl Pts',(-7.71613682582219,37.2203711617791,
18.9101117769003));
#153638=CARTESIAN_POINT('Ctrl Pts',(-15.7225505275519,36.9367066724439,
13.0358160589347));
#153639=CARTESIAN_POINT('Ctrl Pts',(-20.0121449792825,36.6530421831088,
4.07984654069534));
#153640=CARTESIAN_POINT('Ctrl Pts',(-19.570857878601,36.3693776937737,-5.84060080529386));
#153641=CARTESIAN_POINT('Ctrl Pts',(-14.5030095606927,36.0857132044385,
-14.3803271303707));
#153642=CARTESIAN_POINT('Ctrl Pts',(-6.00664236988544,35.8020487151034,
-19.5205363835633));
#153643=CARTESIAN_POINT('Ctrl Pts',(3.90969868212814,35.5183842257682,-20.0460808931517));
#153644=CARTESIAN_POINT('Ctrl Pts',(12.9017840257226,35.2347197364331,-15.8327206611571));
#153645=CARTESIAN_POINT('Ctrl Pts',(18.8438825892667,34.9510552470979,-7.87649825435995));
#153646=CARTESIAN_POINT('Ctrl Pts',(20.3312738920437,34.6673907577629,1.94173512410548));
#153647=CARTESIAN_POINT('Ctrl Pts',(17.0123483056708,34.3837262684276,11.3009360443548));
#153648=CARTESIAN_POINT('Ctrl Pts',(9.67168075942046,34.1000617790925,17.988600194117));
#153649=CARTESIAN_POINT('Ctrl Pts',(0.0446503983630494,33.8163972897572,
20.4237289590255));
#153650=CARTESIAN_POINT('Ctrl Pts',(-9.59299031791114,33.5327328004222,
18.0307189233321));
#153651=CARTESIAN_POINT('Ctrl Pts',(-16.9627335925823,33.2490683110871,
11.375154844335));
#153652=CARTESIAN_POINT('Ctrl Pts',(-20.3226957496675,32.9654038217519,
2.03066268125984));
#153653=CARTESIAN_POINT('Ctrl Pts',(-18.8779274714526,32.6817393324168,
-7.79420718800329));
#153654=CARTESIAN_POINT('Ctrl Pts',(-12.9712759915485,32.3980748430816,
-15.7758642817733));
#153655=CARTESIAN_POINT('Ctrl Pts',(-3.99643345408108,32.1144103537465,
-20.0294682376252));
#153656=CARTESIAN_POINT('Ctrl Pts',(2.61383238833494,31.9253006941897,-19.7060586818794));
#153657=CARTESIAN_POINT('Ctrl Pts',(5.68750092507729,31.8307458644113,-18.7749514739398));
#153658=CARTESIAN_POINT('Ctrl Pts',(2.35186191061921,55.6539697688606,19.4708707338767));
#153659=CARTESIAN_POINT('Ctrl Pts',(-0.835730517712384,55.5594149390822,
19.855896001685));
#153660=CARTESIAN_POINT('Ctrl Pts',(-7.40052372490683,55.3703052795254,
19.0306629501947));
#153661=CARTESIAN_POINT('Ctrl Pts',(-15.5016983482262,55.0866407901903,
13.2895427859857));
#153662=CARTESIAN_POINT('Ctrl Pts',(-19.9367602075072,54.8029763008551,
4.40842349935545));
#153663=CARTESIAN_POINT('Ctrl Pts',(-19.6594995289409,54.51931181152,-5.51564787213054));
#153664=CARTESIAN_POINT('Ctrl Pts',(-14.7343535237793,54.2356473221848,
-14.1354189980568));
#153665=CARTESIAN_POINT('Ctrl Pts',(-6.32618393068655,53.9519828328497,
-19.4137693747118));
#153666=CARTESIAN_POINT('Ctrl Pts',(3.5775919401194,53.6683183435145,-20.1025941613248));
#153667=CARTESIAN_POINT('Ctrl Pts',(12.6355764578951,53.3846538541794,-16.0392054669125));
#153668=CARTESIAN_POINT('Ctrl Pts',(18.7065275181928,53.1009893648442,-8.18411486591757));
#153669=CARTESIAN_POINT('Ctrl Pts',(20.355233839487,52.8173248755091,1.60569209767359));
#153670=CARTESIAN_POINT('Ctrl Pts',(17.1919580836104,52.5336603861739,11.015918981818));
#153671=CARTESIAN_POINT('Ctrl Pts',(9.9644914139466,52.2499958968388,17.8219736165744));
#153672=CARTESIAN_POINT('Ctrl Pts',(0.381415220757358,51.9663314075036,
20.4149059143575));
#153673=CARTESIAN_POINT('Ctrl Pts',(-9.29182848092971,51.6826669181685,
18.181742898894));
#153674=CARTESIAN_POINT('Ctrl Pts',(-16.7684786616583,51.3990024288333,
11.6504066959607));
#153675=CARTESIAN_POINT('Ctrl Pts',(-20.2810518480289,51.1153379394982,
2.36490801307118));
#153676=CARTESIAN_POINT('Ctrl Pts',(-18.9991736056591,50.8316734501631,
-7.47965606682882));
#153677=CARTESIAN_POINT('Ctrl Pts',(-13.2258807684735,50.5480089608279,
-15.5560255662346));
#153678=CARTESIAN_POINT('Ctrl Pts',(-4.32598273092673,50.2643444714928,
-19.9549424065277));
#153679=CARTESIAN_POINT('Ctrl Pts',(5.59657988960176,49.9806799821576,-19.636500369603));
#153680=CARTESIAN_POINT('Ctrl Pts',(14.1961080839485,49.6970154928225,-14.6759793011752));
#153681=CARTESIAN_POINT('Ctrl Pts',(19.4396688506857,49.4133510034873,-6.24604900305533));
#153682=CARTESIAN_POINT('Ctrl Pts',(20.0876816686406,49.1296865141522,3.66045056925605));
#153683=CARTESIAN_POINT('Ctrl Pts',(15.9869559642162,48.846022024817,12.7016176991295));
#153684=CARTESIAN_POINT('Ctrl Pts',(8.10690545391116,48.5623575354819,18.7401157185831));
#153685=CARTESIAN_POINT('Ctrl Pts',(-1.68962177376686,48.2786930461467,
20.3484405162329));
#153686=CARTESIAN_POINT('Ctrl Pts',(-11.0867215245292,47.9950285568116,
17.1463832635249));
#153687=CARTESIAN_POINT('Ctrl Pts',(-17.8629144703433,47.7113640674764,
9.89091198056374));
#153688=CARTESIAN_POINT('Ctrl Pts',(-20.4163050314229,47.4276995781413,
0.297223898358779));
#153689=CARTESIAN_POINT('Ctrl Pts',(-18.1432703349345,47.1440350888062,
-9.36672806990475));
#153690=CARTESIAN_POINT('Ctrl Pts',(-11.5811569797474,46.860370599471,-16.8163805913277));
#153691=CARTESIAN_POINT('Ctrl Pts',(-2.28125201765766,46.5767061101359,
-20.2906318879902));
#153692=CARTESIAN_POINT('Ctrl Pts',(7.55794212237173,46.2930416208007,-18.9681671243389));
#153693=CARTESIAN_POINT('Ctrl Pts',(15.6104347657974,46.0093771314656,-13.1616176667141));
#153694=CARTESIAN_POINT('Ctrl Pts',(19.9726124124846,45.7257126421304,-4.2436548637517));
#153695=CARTESIAN_POINT('Ctrl Pts',(19.61325397029,45.4420481527953,5.67751018307102));
#153696=CARTESIAN_POINT('Ctrl Pts',(14.617311964133,45.1583836634601,14.256508833694));
#153697=CARTESIAN_POINT('Ctrl Pts',(6.1658297143793,44.874719174125,19.4652612907007));
#153698=CARTESIAN_POINT('Ctrl Pts',(-3.74325792585103,44.5910546847898,
20.0724157311104));
#153699=CARTESIAN_POINT('Ctrl Pts',(-12.7674374217743,44.3073901954547,
15.934440525574));
#153700=CARTESIAN_POINT('Ctrl Pts',(-18.77338798978,44.0237257061195,8.02955519111489));
#153701=CARTESIAN_POINT('Ctrl Pts',(-20.3412997537626,43.7400612167844,
-1.77352121767841));
#153702=CARTESIAN_POINT('Ctrl Pts',(-17.1005175472903,43.4563967274492,
-11.1573362769433));
#153703=CARTESIAN_POINT('Ctrl Pts',(-9.81716399008091,43.1727322381141,
-17.9035511665657));
#153704=CARTESIAN_POINT('Ctrl Pts',(-0.213027697376223,42.8890677487789,
-20.4173571350978));
#153705=CARTESIAN_POINT('Ctrl Pts',(9.44146845513648,42.6054032594438,-18.1044891281869));
#153706=CARTESIAN_POINT('Ctrl Pts',(16.8639964943994,42.3217387701086,-11.5117103602749));
#153707=CARTESIAN_POINT('Ctrl Pts',(20.2998668843451,42.0380742807735,-2.19755720286068));
#153708=CARTESIAN_POINT('Ctrl Pts',(18.9368380559786,41.7544097914383,7.63609963421245));
#153709=CARTESIAN_POINT('Ctrl Pts',(13.0971307418911,41.4707453021032,15.6645784977378));
#153710=CARTESIAN_POINT('Ctrl Pts',(4.16125482544413,41.187080812768,19.9899427577892));
#153711=CARTESIAN_POINT('Ctrl Pts',(-5.75834392242889,40.9034163234329,
19.5896740262063));
#153712=CARTESIAN_POINT('Ctrl Pts',(-14.3166671355611,40.6197518340978,
14.5583960418542));
#153713=CARTESIAN_POINT('Ctrl Pts',(-19.4905227008492,40.3360873447626,
6.08550556895152));
#153714=CARTESIAN_POINT('Ctrl Pts',(-20.056808438875,40.0524228554275,-3.82600162416772));
#153715=CARTESIAN_POINT('Ctrl Pts',(-15.8816541030699,39.7687583660923,
-12.8330400191265));
#153716=CARTESIAN_POINT('Ctrl Pts',(-7.95206837638299,39.4850938767571,
-18.8063409976389));
#153717=CARTESIAN_POINT('Ctrl Pts',(1.85739050078578,39.2014293874221,-20.3338130636791));
#153718=CARTESIAN_POINT('Ctrl Pts',(11.22776128586,38.9177648980869,-17.0543610168275));
#153719=CARTESIAN_POINT('Ctrl Pts',(17.9438833918827,38.6341004087517,-9.74324904716811));
#153720=CARTESIAN_POINT('Ctrl Pts',(20.418062017967,38.3504359194166,-0.128827873771525));
#153721=CARTESIAN_POINT('Ctrl Pts',(18.0654000330317,38.0667714300815,9.51604827748511));
#153722=CARTESIAN_POINT('Ctrl Pts',(11.4420679715514,37.7831069407463,16.911325604874));
#153723=CARTESIAN_POINT('Ctrl Pts',(2.11382501437564,37.4994424514112,20.3087566590058));
#153724=CARTESIAN_POINT('Ctrl Pts',(-7.7141272819496,37.215777962076,18.9051869420536));
#153725=CARTESIAN_POINT('Ctrl Pts',(-15.7184558418048,36.9321134727409,
13.0324210900526));
#153726=CARTESIAN_POINT('Ctrl Pts',(-20.0069331376461,36.6484489834057,
4.07878401019037));
#153727=CARTESIAN_POINT('Ctrl Pts',(-19.5657609629451,36.3647844940706,
-5.83907971461386));
#153728=CARTESIAN_POINT('Ctrl Pts',(-14.4992324850331,36.0811200047354,
-14.3765820052173));
#153729=CARTESIAN_POINT('Ctrl Pts',(-6.00507803595772,35.7974555154003,
-19.515452573347));
#153730=CARTESIAN_POINT('Ctrl Pts',(3.90868046309055,35.5137910260651,-20.0408602135774));
#153731=CARTESIAN_POINT('Ctrl Pts',(12.8984239649587,35.23012653673,-15.8285972830403));
#153732=CARTESIAN_POINT('Ctrl Pts',(18.8389749994973,34.9464620473948,-7.87444694762198));
#153733=CARTESIAN_POINT('Ctrl Pts',(20.3259789448351,34.6627975580598,1.94122943178962));
#153734=CARTESIAN_POINT('Ctrl Pts',(17.0079176999362,34.3791330687245,11.2979928942992));
#153735=CARTESIAN_POINT('Ctrl Pts',(9.66916195122188,34.0954685793894,17.9839153577354));
#153736=CARTESIAN_POINT('Ctrl Pts',(0.0446387187243297,33.8118040900542,
20.4184099158022));
#153737=CARTESIAN_POINT('Ctrl Pts',(-9.59049187580613,33.5281396007191,
18.026023134332));
#153738=CARTESIAN_POINT('Ctrl Pts',(-16.9583161239834,33.244475111384,11.3721923239707));
#153739=CARTESIAN_POINT('Ctrl Pts',(-20.3174026259039,32.9608106220488,
2.03013391545447));
#153740=CARTESIAN_POINT('Ctrl Pts',(-18.8730118246912,32.6771461327137,
-7.79217748683771));
#153741=CARTESIAN_POINT('Ctrl Pts',(-12.9678962068931,32.3934816433785,
-15.7717553590965));
#153742=CARTESIAN_POINT('Ctrl Pts',(-3.9953961133503,32.1098171540434,-20.0242526358475));
#153743=CARTESIAN_POINT('Ctrl Pts',(2.6131573529861,31.9207074944866,-19.7009253634569));
#153744=CARTESIAN_POINT('Ctrl Pts',(5.68601985479465,31.8261526647082,-18.7700623278891));
#153745=CARTESIAN_POINT('Ctrl Pts',(2.35124930762562,55.6493765691575,19.4657990442313));
#153746=CARTESIAN_POINT('Ctrl Pts',(-0.835506991249996,55.5548217393791,
19.8507233170175));
#153747=CARTESIAN_POINT('Ctrl Pts',(-7.39859942014385,55.3657120798223,
19.025705568943));
#153748=CARTESIAN_POINT('Ctrl Pts',(-15.4976584671414,55.0820475904872,
13.2860807705753));
#153749=CARTESIAN_POINT('Ctrl Pts',(-19.931567470506,54.798383101152,4.40727512992858));
#153750=CARTESIAN_POINT('Ctrl Pts',(-19.654377781028,54.5147186118169,-5.51421105245834));
#153751=CARTESIAN_POINT('Ctrl Pts',(-14.7305154059527,54.2310541224818,
-14.13173668801));
#153752=CARTESIAN_POINT('Ctrl Pts',(-6.32453584432243,53.9473896331466,
-19.4087120573774));
#153753=CARTESIAN_POINT('Ctrl Pts',(3.57665991872979,53.6637251438114,-20.0973573976911));
#153754=CARTESIAN_POINT('Ctrl Pts',(12.6322848940153,53.3800606544763,-16.035027226387));
#153755=CARTESIAN_POINT('Ctrl Pts',(18.7016544212876,53.0963961651411,-8.18198288890569));
#153756=CARTESIAN_POINT('Ctrl Pts',(20.3499312714717,52.812731675806,1.60527381176133));
#153757=CARTESIAN_POINT('Ctrl Pts',(17.1874795446057,52.5290671864708,11.0130493154504));
#153758=CARTESIAN_POINT('Ctrl Pts',(9.96189564787046,52.2454026971357,17.8173309606632));
#153759=CARTESIAN_POINT('Ctrl Pts',(0.381315860574426,51.9617382078005,
20.4095877950678));
#153760=CARTESIAN_POINT('Ctrl Pts',(-9.2894079426524,51.6780737184654,18.1770065224941));
#153761=CARTESIAN_POINT('Ctrl Pts',(-16.7641104433357,51.3944092291302,
11.6473717442906));
#153762=CARTESIAN_POINT('Ctrl Pts',(-20.2757685978221,51.1107447397951,
2.36429195032073));
#153763=CARTESIAN_POINT('Ctrl Pts',(-18.9942242871754,50.82708025046,-7.47770760310978));
#153764=CARTESIAN_POINT('Ctrl Pts',(-13.2224354029684,50.5434157611248,
-15.5519731938906));
#153765=CARTESIAN_POINT('Ctrl Pts',(-4.32485580473984,50.2597512717897,
-19.9497441085165));
#153766=CARTESIAN_POINT('Ctrl Pts',(5.59512197058706,49.9760867824545,-19.6313850263099));
#153767=CARTESIAN_POINT('Ctrl Pts',(14.1924099725245,49.6924222931194,-14.6721561824483));
#153768=CARTESIAN_POINT('Ctrl Pts',(19.4346047823551,49.4087578037842,-6.24442189617403));
#153769=CARTESIAN_POINT('Ctrl Pts',(20.0824487918151,49.1250933144491,3.6594970153683));
#153770=CARTESIAN_POINT('Ctrl Pts',(15.982791333736,48.8414288251139,12.6983089051138));
#153771=CARTESIAN_POINT('Ctrl Pts',(8.10479359061236,48.5577643357788,18.7352338850867));
#153772=CARTESIAN_POINT('Ctrl Pts',(-1.68918162428767,48.2740998464436,
20.3431397112644));
#153773=CARTESIAN_POINT('Ctrl Pts',(-11.0838334138411,47.9904353571085,
17.1419166001694));
#153774=CARTESIAN_POINT('Ctrl Pts',(-17.8582611493331,47.7067708677733,
9.88833538038999));
#153775=CARTESIAN_POINT('Ctrl Pts',(-20.4109865476274,47.4231063784382,
0.297146471004289));
#153776=CARTESIAN_POINT('Ctrl Pts',(-18.1385439807228,47.1394418891031,
-9.3642880205726));
#153777=CARTESIAN_POINT('Ctrl Pts',(-11.5781400677432,46.8557773997679,
-16.8119998942556));
#153778=CARTESIAN_POINT('Ctrl Pts',(-2.28065774744712,46.5721129104328,
-20.2853461422722));
#153779=CARTESIAN_POINT('Ctrl Pts',(7.55597326499801,46.2884484210976,-18.9632258830455));
#153780=CARTESIAN_POINT('Ctrl Pts',(15.6063682197591,46.0047839317625,-13.1581890418883));
#153781=CARTESIAN_POINT('Ctrl Pts',(19.967409511406,45.7211194424273,-4.24254938410727));
#153782=CARTESIAN_POINT('Ctrl Pts',(19.6081446827251,45.4374549530922,5.67603118156409));
#153783=CARTESIAN_POINT('Ctrl Pts',(14.6135041283519,45.153790463757,14.2527949877705));
#153784=CARTESIAN_POINT('Ctrl Pts',(6.16422350476539,44.8701259744219,19.4601905554922));
#153785=CARTESIAN_POINT('Ctrl Pts',(-3.74228280049948,44.5864614850867,
20.0671868310897));
#153786=CARTESIAN_POINT('Ctrl Pts',(-12.7641114816037,44.3027969957516,
15.9302895754586));
#153787=CARTESIAN_POINT('Ctrl Pts',(-18.7684974887977,44.0191325064164,
8.02746347769743));
#153788=CARTESIAN_POINT('Ctrl Pts',(-20.3360008089754,43.7354680170813,
-1.77305921224488));
#153789=CARTESIAN_POINT('Ctrl Pts',(-17.0960628320355,43.4518035277461,
-11.1544297709865));
#153790=CARTESIAN_POINT('Ctrl Pts',(-9.81460660138991,43.168139038411,-17.8988872596239));
#153791=CARTESIAN_POINT('Ctrl Pts',(-0.212972203281932,42.8844745490758,
-20.4120383772274));
#153792=CARTESIAN_POINT('Ctrl Pts',(9.43900893580097,42.6008100597407,-18.0997728765485));
#153793=CARTESIAN_POINT('Ctrl Pts',(16.8596033932998,42.3171455704055,-11.5087115392387));
#153794=CARTESIAN_POINT('Ctrl Pts',(20.2945787328941,42.0334810810704,-2.19698473529835));
#153795=CARTESIAN_POINT('Ctrl Pts',(18.9319049759631,41.7498165917352,7.6341104166678));
#153796=CARTESIAN_POINT('Ctrl Pts',(13.093718916024,41.4661521024001,15.6604978471609));
#153797=CARTESIAN_POINT('Ctrl Pts',(4.16017081115633,41.1824876130649,19.9847353421248));
#153798=CARTESIAN_POINT('Ctrl Pts',(-5.75684386358899,40.8988231237298,
19.5845708812588));
#153799=CARTESIAN_POINT('Ctrl Pts',(-14.3129376182929,40.6151586343947,
14.5546035537758));
#153800=CARTESIAN_POINT('Ctrl Pts',(-19.4854453849984,40.3314941450595,
6.08392028392046));
#153801=CARTESIAN_POINT('Ctrl Pts',(-20.0515836045816,40.0478296557244,
-3.8250049439355));
#153802=CARTESIAN_POINT('Ctrl Pts',(-15.8775169039115,39.7641651663892,
-12.8296969893626));
#153803=CARTESIAN_POINT('Ctrl Pts',(-7.94999684841872,39.480500677054,-18.8014419123395));
#153804=CARTESIAN_POINT('Ctrl Pts',(1.85690664725484,39.196836187719,-20.3285160691879));
#153805=CARTESIAN_POINT('Ctrl Pts',(11.2248364340628,38.9131716983838,-17.049918325431));
#153806=CARTESIAN_POINT('Ctrl Pts',(17.9392089783248,38.6295072090486,-9.7407109134512));
#153807=CARTESIAN_POINT('Ctrl Pts',(20.4127430764725,38.3458427197135,-0.128794313881315));
#153808=CARTESIAN_POINT('Ctrl Pts',(18.0606939641738,38.0621782303784,9.51356932997351));
#153809=CARTESIAN_POINT('Ctrl Pts',(11.4390872924781,37.7785137410432,16.9069201744562));
#153810=CARTESIAN_POINT('Ctrl Pts',(2.11327435920404,37.4948492517081,20.3034661917541));
#153811=CARTESIAN_POINT('Ctrl Pts',(-7.712117738077,37.2111847623729,18.9002621072068));
#153812=CARTESIAN_POINT('Ctrl Pts',(-15.7143611560578,36.9275202730378,
13.0290261211706));
#153813=CARTESIAN_POINT('Ctrl Pts',(-20.0017212960097,36.6438557837026,
4.07772147968539));
#153814=CARTESIAN_POINT('Ctrl Pts',(-19.5606640472892,36.3601912943675,
-5.83755862393387));
#153815=CARTESIAN_POINT('Ctrl Pts',(-14.4954554093735,36.0765268050323,
-14.3728368800639));
#153816=CARTESIAN_POINT('Ctrl Pts',(-6.00351370203,35.7928623156972,-19.5103687631306));
#153817=CARTESIAN_POINT('Ctrl Pts',(3.90766224405295,35.509197826362,-20.0356395340032));
#153818=CARTESIAN_POINT('Ctrl Pts',(12.8950639041948,35.2255333370269,-15.8244739049234));
#153819=CARTESIAN_POINT('Ctrl Pts',(18.8340674097279,34.9418688476917,-7.87239564088401));
#153820=CARTESIAN_POINT('Ctrl Pts',(20.3206839976264,34.6582043583567,1.94072373947375));
#153821=CARTESIAN_POINT('Ctrl Pts',(17.0034870942015,34.3745398690214,11.2950497442436));
#153822=CARTESIAN_POINT('Ctrl Pts',(9.6666431430233,34.0908753796863,17.9792305213538));
#153823=CARTESIAN_POINT('Ctrl Pts',(0.04462703908561,33.8072108903511,20.4130908725788));
#153824=CARTESIAN_POINT('Ctrl Pts',(-9.58799343370113,33.523546401016,18.0213273453319));
#153825=CARTESIAN_POINT('Ctrl Pts',(-16.9538986553845,33.2398819116809,
11.3692298036064));
#153826=CARTESIAN_POINT('Ctrl Pts',(-20.3121095021403,32.9562174223457,
2.0296051496491));
#153827=CARTESIAN_POINT('Ctrl Pts',(-18.8680961779298,32.6725529330106,
-7.79014778567214));
#153828=CARTESIAN_POINT('Ctrl Pts',(-12.9645164222377,32.3888884436754,
-15.7676464364197));
#153829=CARTESIAN_POINT('Ctrl Pts',(-3.99435877261951,32.1052239543403,
-20.0190370340698));
#153830=CARTESIAN_POINT('Ctrl Pts',(2.61248231763726,31.9161142947835,-19.6957920450345));
#153831=CARTESIAN_POINT('Ctrl Pts',(5.684538784512,31.8215594650051,-18.7651731818384));
#153832=CARTESIAN_POINT('Ctrl Pts',(2.32499489361428,55.4525251533119,19.2484409165708));
#153833=CARTESIAN_POINT('Ctrl Pts',(-0.825927285719014,55.3579703235335,
19.6290368312674));
#153834=CARTESIAN_POINT('Ctrl Pts',(-7.31612921601654,55.1688606639768,
18.813246372444));
#153835=CARTESIAN_POINT('Ctrl Pts',(-15.3245207063658,54.8851961746416,
13.1377086815575));
#153836=CARTESIAN_POINT('Ctrl Pts',(-19.7090215990246,54.6015316853065,
4.35805929734841));
#153837=CARTESIAN_POINT('Ctrl Pts',(-19.4348742990482,54.3178671959714,
-5.45263306650719));
#153838=CARTESIAN_POINT('Ctrl Pts',(-14.5660246419556,54.0342027066362,
-13.9739234002933));
#153839=CARTESIAN_POINT('Ctrl Pts',(-6.25390357157437,53.750538217301,-19.1919698858997));
#153840=CARTESIAN_POINT('Ctrl Pts',(3.53671614488966,53.4668737279659,-19.8729246705337));
#153841=CARTESIAN_POINT('Ctrl Pts',(12.491217870594,53.1832092386308,-15.8559597752955));
#153842=CARTESIAN_POINT('Ctrl Pts',(18.492807411069,52.8995447492956,-8.0906124455394));
#153843=CARTESIAN_POINT('Ctrl Pts',(20.1226783565312,52.6158802599605,1.58734727266439));
#153844=CARTESIAN_POINT('Ctrl Pts',(16.9955421586899,52.3322157706253,10.8900636139818));
#153845=CARTESIAN_POINT('Ctrl Pts',(9.85064853032163,52.0485512812902,17.6183599930405));
#153846=CARTESIAN_POINT('Ctrl Pts',(0.37705756702019,51.764886791955,20.1816683969376));
#153847=CARTESIAN_POINT('Ctrl Pts',(-9.18567058791066,51.4812223026199,
17.9740189624988));
#153848=CARTESIAN_POINT('Ctrl Pts',(-16.5769010866546,51.1975578132847,
11.5173023870012));
#153849=CARTESIAN_POINT('Ctrl Pts',(-20.0493435889592,50.9138933239496,
2.33788926101594));
#153850=CARTESIAN_POINT('Ctrl Pts',(-18.782110637875,50.6302288346144,-7.39420201515054));
#153851=CARTESIAN_POINT('Ctrl Pts',(-13.0747768813237,50.3465643452793,
-15.3783000934356));
#153852=CARTESIAN_POINT('Ctrl Pts',(-4.27655896815896,50.0628998559441,
-19.7269599080372));
#153853=CARTESIAN_POINT('Ctrl Pts',(5.53263972709995,49.779235366609,-19.4121560280371));
#153854=CARTESIAN_POINT('Ctrl Pts',(14.0339194829231,49.4955708772738,-14.5083082370103));
#153855=CARTESIAN_POINT('Ctrl Pts',(19.2175732824715,49.2119063879387,-6.17468874411822));
#153856=CARTESIAN_POINT('Ctrl Pts',(19.8581826421499,48.9282418986035,3.61863042017902));
#153857=CARTESIAN_POINT('Ctrl Pts',(15.8043071702995,48.6445774092684,12.5565034472994));
#153858=CARTESIAN_POINT('Ctrl Pts',(8.01428516352118,48.3609129199332,18.5260124495264));
#153859=CARTESIAN_POINT('Ctrl Pts',(-1.67031807517956,48.0772484305981,
20.1159623554698));
#153860=CARTESIAN_POINT('Ctrl Pts',(-10.9600572414944,47.7935839412629,
16.9504881706475));
#153861=CARTESIAN_POINT('Ctrl Pts',(-17.6588331060421,47.5099194519278,
9.77790965865729));
#153862=CARTESIAN_POINT('Ctrl Pts',(-20.18305152782,47.2262549625926,0.293828155811846));
#153863=CARTESIAN_POINT('Ctrl Pts',(-17.9359859430751,46.9425904732575,
-9.25971447776634));
#153864=CARTESIAN_POINT('Ctrl Pts',(-11.4488438389931,46.6589259839223,
-16.6242557340227));
#153865=CARTESIAN_POINT('Ctrl Pts',(-2.2551890241383,46.3752614945872,-20.0588141829296));
#153866=CARTESIAN_POINT('Ctrl Pts',(7.47159366326693,46.0915970052521,-18.7514583990392));
#153867=CARTESIAN_POINT('Ctrl Pts',(15.4320876752591,45.8079325159169,-13.0112479779224));
#153868=CARTESIAN_POINT('Ctrl Pts',(19.7444280366068,45.5242680265818,-4.19517168506042));
#153869=CARTESIAN_POINT('Ctrl Pts',(19.3891752156577,45.2406035372466,5.61264540269537));
#153870=CARTESIAN_POINT('Ctrl Pts',(14.4503111663073,44.9569390479115,14.0936301624802));
#153871=CARTESIAN_POINT('Ctrl Pts',(6.09538594988381,44.6732745585763,19.2428733322712));
#153872=CARTESIAN_POINT('Ctrl Pts',(-3.70049171400454,44.3896100692412,
19.8430911159138));
#153873=CARTESIAN_POINT('Ctrl Pts',(-12.6215711885806,44.105945579906,15.7523917133707));
#153874=CARTESIAN_POINT('Ctrl Pts',(-18.5589045895573,43.8222810905709,
7.93781861694916));
#153875=CARTESIAN_POINT('Ctrl Pts',(-20.1089031752381,43.5386166012357,
-1.75325897937906));
#153876=CARTESIAN_POINT('Ctrl Pts',(-16.9051464639723,43.2549521119006,
-11.02986522998));
#153877=CARTESIAN_POINT('Ctrl Pts',(-9.70500422891889,42.9712876225654,
-17.6990055335474));
#153878=CARTESIAN_POINT('Ctrl Pts',(-0.210593884955166,42.6876231332303,
-20.1840916113531));
#153879=CARTESIAN_POINT('Ctrl Pts',(9.33360096427893,42.4039586438951,-17.8976478063316));
#153880=CARTESIAN_POINT('Ctrl Pts',(16.6713276318887,42.12029415456,-11.3801906376871));
#153881=CARTESIAN_POINT('Ctrl Pts',(20.0679436707092,41.8366296652248,-2.17245041119846));
#153882=CARTESIAN_POINT('Ctrl Pts',(18.7204872610169,41.5529651758897,7.54885823618261));
#153883=CARTESIAN_POINT('Ctrl Pts',(12.9474978074302,41.2693006865546,15.4856128224382));
#153884=CARTESIAN_POINT('Ctrl Pts',(4.11371305596487,40.9856361972194,19.7615603850772));
#153885=CARTESIAN_POINT('Ctrl Pts',(-5.69255562759324,40.7019717078843,
19.3658646692227));
#153886=CARTESIAN_POINT('Ctrl Pts',(-14.1531011639442,40.4183072185491,
14.3920683504143));
#153887=CARTESIAN_POINT('Ctrl Pts',(-19.2678461342498,40.134642729214,6.01597949687477));
#153888=CARTESIAN_POINT('Ctrl Pts',(-19.8276621348665,39.8509782398788,
-3.78229007684054));
#153889=CARTESIAN_POINT('Ctrl Pts',(-15.7002083685513,39.5673137505437,
-12.686424285195));
#153890=CARTESIAN_POINT('Ctrl Pts',(-7.8612170785216,39.2836492612085,-18.5914811137912));
#153891=CARTESIAN_POINT('Ctrl Pts',(1.83617006735736,38.9999847718734,-20.1015020195678));
#153892=CARTESIAN_POINT('Ctrl Pts',(11.0994856427547,38.7163202825382,-16.859517265584));
#153893=CARTESIAN_POINT('Ctrl Pts',(17.7388769687032,38.4326557932031,-9.63193375415516));
#153894=CARTESIAN_POINT('Ctrl Pts',(20.1847884409948,38.148991303868,-0.12735603287229));
#153895=CARTESIAN_POINT('Ctrl Pts',(17.8590052988363,37.8653268145328,9.4073287223333));
#153896=CARTESIAN_POINT('Ctrl Pts',(11.3113439036215,37.5816623251977,16.7181160136924));
#153897=CARTESIAN_POINT('Ctrl Pts',(2.08967485184964,37.2979978358625,20.0767318809684));
#153898=CARTESIAN_POINT('Ctrl Pts',(-7.62599442925154,37.0143333465273,
18.6891977566313));
#153899=CARTESIAN_POINT('Ctrl Pts',(-15.5388746240397,36.7306688571922,
12.8835274547979));
#153900=CARTESIAN_POINT('Ctrl Pts',(-19.7783566544479,36.447004367857,4.03218445804355));
#153901=CARTESIAN_POINT('Ctrl Pts',(-19.3422248048934,36.163339878522,-5.77236902336261));
#153902=CARTESIAN_POINT('Ctrl Pts',(-14.3335807382467,35.8796753891867,
-14.2123315163459));
#153903=CARTESIAN_POINT('Ctrl Pts',(-5.93647081941352,35.5960108998517,
-19.2924911824296));
#153904=CARTESIAN_POINT('Ctrl Pts',(3.86402428529894,35.3123464105164,-19.8118961236782));
#153905=CARTESIAN_POINT('Ctrl Pts',(12.7510613000282,35.0286819211814,-15.6477576999141));
#153906=CARTESIAN_POINT('Ctrl Pts',(18.6237421338962,34.7450174318461,-7.78448249497116));
#153907=CARTESIAN_POINT('Ctrl Pts',(20.093757688683,34.4613529425111,1.91905121165081));
#153908=CARTESIAN_POINT('Ctrl Pts',(16.813603991288,34.1776884531758,11.1689147418606));
#153909=CARTESIAN_POINT('Ctrl Pts',(9.55869422022682,33.8940239638408,17.778451819285));
#153910=CARTESIAN_POINT('Ctrl Pts',(0.0441264831404723,33.6103594745056,
20.1851318772931));
#153911=CARTESIAN_POINT('Ctrl Pts',(-9.48091734348675,33.3266949851705,
17.8200792453289));
#153912=CARTESIAN_POINT('Ctrl Pts',(-16.7645785725748,33.0430304958353,
11.2422646451366));
#153913=CARTESIAN_POINT('Ctrl Pts',(-20.0852613408449,32.7593660065002,
2.0069437579902));
#153914=CARTESIAN_POINT('Ctrl Pts',(-18.6574256024406,32.475701517165,-7.70316059286179));
#153915=CARTESIAN_POINT('Ctrl Pts',(-12.8196685084334,32.1920370278299,
-15.5915497502714));
#153916=CARTESIAN_POINT('Ctrl Pts',(-3.94990131272888,31.9083725384947,
-19.7955112435984));
#153917=CARTESIAN_POINT('Ctrl Pts',(2.58355223125832,31.7192628789379,-19.4757926840709));
#153918=CARTESIAN_POINT('Ctrl Pts',(5.62106434382722,31.6247080491596,-18.5556383510944));
#153919=CARTESIAN_POINT('Ctrl Pts',(2.29623240287978,54.9887272875339,19.0103186286308));
#153920=CARTESIAN_POINT('Ctrl Pts',(-0.815983788566323,54.8941724577555,
19.3862392958837));
#153921=CARTESIAN_POINT('Ctrl Pts',(-7.22546411714879,54.7050627981988,
18.5805245364269));
#153922=CARTESIAN_POINT('Ctrl Pts',(-15.1350380983662,54.4213983088636,
12.9752015336346));
#153923=CARTESIAN_POINT('Ctrl Pts',(-19.4651871309031,54.1377338195285,
4.30414963445148));
#153924=CARTESIAN_POINT('Ctrl Pts',(-19.1944890608874,53.8540693301933,
-5.38518456035737));
#153925=CARTESIAN_POINT('Ctrl Pts',(-14.3858367459639,53.5704048408582,
-13.8010697766533));
#153926=CARTESIAN_POINT('Ctrl Pts',(-6.17654920598262,53.286740351523,-18.9545697240664));
#153927=CARTESIAN_POINT('Ctrl Pts',(3.4929702879451,53.0030758621879,-19.6271015565293));
#153928=CARTESIAN_POINT('Ctrl Pts',(12.3367033313028,52.7194113728527,-15.6598253868265));
#153929=CARTESIAN_POINT('Ctrl Pts',(18.26405653133,52.4357468835176,-7.99053357547642));
#153930=CARTESIAN_POINT('Ctrl Pts',(19.8737654420741,52.1520823941824,1.56771218797512));
#153931=CARTESIAN_POINT('Ctrl Pts',(16.7853116203566,51.8684179048472,10.7553561877176));
#153932=CARTESIAN_POINT('Ctrl Pts',(9.7287983418804,51.5847534155121,17.4004251975624));
#153933=CARTESIAN_POINT('Ctrl Pts',(0.372393496635935,51.301088926177,19.9320260995471));
#153934=CARTESIAN_POINT('Ctrl Pts',(-9.07204611197383,51.0174244368418,
17.7516847503357));
#153935=CARTESIAN_POINT('Ctrl Pts',(-16.3718488697615,50.7337599475067,
11.3748361765261));
#153936=CARTESIAN_POINT('Ctrl Pts',(-19.8013381235903,50.4500954581715,
2.30897014357578));
#153937=CARTESIAN_POINT('Ctrl Pts',(-18.5497805262892,50.1664309688364,
-7.30273754707229));
#153938=CARTESIAN_POINT('Ctrl Pts',(-12.9130450944124,49.8827664795012,
-15.1880742871875));
#153939=CARTESIAN_POINT('Ctrl Pts',(-4.22365898036825,49.5991019901661,
-19.4829422448911));
#153940=CARTESIAN_POINT('Ctrl Pts',(5.46420232823439,49.3154375008309,-19.1720324117574));
#153941=CARTESIAN_POINT('Ctrl Pts',(13.8603233358139,49.0317730114958,-14.3288440170322));
#153942=CARTESIAN_POINT('Ctrl Pts',(18.979856607036,48.7481085221606,-6.0983093564561));
#153943=CARTESIAN_POINT('Ctrl Pts',(19.6125417859329,48.4644440328255,3.57386884803818));
#153944=CARTESIAN_POINT('Ctrl Pts',(15.6088117608643,48.1807795434903,12.4011825745913));
#153945=CARTESIAN_POINT('Ctrl Pts',(7.91515041865896,47.8971150541552,18.2968502123193));
#153946=CARTESIAN_POINT('Ctrl Pts',(-1.64965664963515,47.6134505648201,
19.8671328272861));
#153947=CARTESIAN_POINT('Ctrl Pts',(-10.8244840173986,47.3297860754849,
16.7408147829438));
#153948=CARTESIAN_POINT('Ctrl Pts',(-17.440397664954,47.0461215861498,9.65695931067027));
#153949=CARTESIAN_POINT('Ctrl Pts',(-19.9333921230027,46.7624570968146,
0.290193573479362));
#153950=CARTESIAN_POINT('Ctrl Pts',(-17.7141221892633,46.4787926074795,
-9.14517407726722));
#153951=CARTESIAN_POINT('Ctrl Pts',(-11.3072244443864,46.1951281181443,
-16.4186177616698));
#153952=CARTESIAN_POINT('Ctrl Pts',(-2.22729288817802,45.9114636288091,
-19.8106915636451));
#153953=CARTESIAN_POINT('Ctrl Pts',(7.3791718793543,45.6277991394741,-18.519507450646));
#153954=CARTESIAN_POINT('Ctrl Pts',(15.2411965298458,45.3441346501388,-12.8503020267311));
#153955=CARTESIAN_POINT('Ctrl Pts',(19.5001942969629,45.0604701608038,-4.14327843866249));
#153956=CARTESIAN_POINT('Ctrl Pts',(19.149335866412,44.7768056714686,5.54321835353227));
#153957=CARTESIAN_POINT('Ctrl Pts',(14.2715643558846,44.4931411821334,13.919295408728));
#153958=CARTESIAN_POINT('Ctrl Pts',(6.01998751836924,44.2094766927983,19.0048437014954));
#153959=CARTESIAN_POINT('Ctrl Pts',(-3.65471753770749,43.9258122034632,
19.5976369381404));
#153960=CARTESIAN_POINT('Ctrl Pts',(-12.4654454438462,43.642147714128,15.5575384854444));
#153961=CARTESIAN_POINT('Ctrl Pts',(-18.3293354846332,43.3584832247928,
7.8396297445323));
#153962=CARTESIAN_POINT('Ctrl Pts',(-19.860160967385,43.0748187354577,-1.73157159515585));
#153963=CARTESIAN_POINT('Ctrl Pts',(-16.6960339420766,42.7911542461225,
-10.8934284981642));
#153964=CARTESIAN_POINT('Ctrl Pts',(-9.58495570324397,42.5074897567875,
-17.4800731693675));
#153965=CARTESIAN_POINT('Ctrl Pts',(-0.207988890170126,42.2238252674523,
-19.9344193409579));
#153966=CARTESIAN_POINT('Ctrl Pts',(9.21814660603553,41.9401607781171,-17.6762582858823));
#153967=CARTESIAN_POINT('Ctrl Pts',(16.4651073916866,41.656496288782,-11.2394204663684));
#153968=CARTESIAN_POINT('Ctrl Pts',(19.8197081218965,41.3728317994468,-2.14557773161848));
#153969=CARTESIAN_POINT('Ctrl Pts',(18.4889194180165,41.0891673101117,7.4554807084241));
#153970=CARTESIAN_POINT('Ctrl Pts',(12.7873404302362,40.8055028207765,15.2940595840619));
#153971=CARTESIAN_POINT('Ctrl Pts',(4.06282743286065,40.5218383314414,19.5171147224783));
#153972=CARTESIAN_POINT('Ctrl Pts',(-5.62214010851725,40.2381738421062,
19.1263136657279));
#153973=CARTESIAN_POINT('Ctrl Pts',(-13.9780307684675,39.9545093527711,
14.2140419893612));
#153974=CARTESIAN_POINT('Ctrl Pts',(-19.0295075960294,39.670844863436,5.9415633037382));
#153975=CARTESIAN_POINT('Ctrl Pts',(-19.5823988098096,39.3871803741007,
-3.73550407482647));
#153976=CARTESIAN_POINT('Ctrl Pts',(-15.5060006358226,39.1035158847657,
-12.5294963235376));
#153977=CARTESIAN_POINT('Ctrl Pts',(-7.7639757483737,38.8198513954304,-18.3615090452395));
#153978=CARTESIAN_POINT('Ctrl Pts',(1.81345709327477,38.5361869060954,-19.852851362199));
#153979=CARTESIAN_POINT('Ctrl Pts',(10.962187723492,38.2525224167602,-16.6509691656962));
#153980=CARTESIAN_POINT('Ctrl Pts',(17.5194514046147,37.9688579274251,-9.51278909236338));
#153981=CARTESIAN_POINT('Ctrl Pts',(19.935107551027,37.6851934380899,-0.125780669925069));
#153982=CARTESIAN_POINT('Ctrl Pts',(17.6380937766636,37.4015289487548,9.29096236976086));
#153983=CARTESIAN_POINT('Ctrl Pts',(11.1714253496994,37.1178644594196,16.5113170126989));
#153984=CARTESIAN_POINT('Ctrl Pts',(2.06382608535784,36.8341999700845,19.8283876240797));
#153985=CARTESIAN_POINT('Ctrl Pts',(-7.53166274505675,36.5505354807493,
18.4580169572718));
#153986=CARTESIAN_POINT('Ctrl Pts',(-15.3466625514509,36.2668709914142,
12.7241613749335));
#153987=CARTESIAN_POINT('Ctrl Pts',(-19.5337032236605,35.983206502079,3.98230732426164));
#153988=CARTESIAN_POINT('Ctrl Pts',(-19.1029662256092,35.6995420127439,
-5.70096623318445));
#153989=CARTESIAN_POINT('Ctrl Pts',(-14.1562778449197,35.4158775234087,
-14.0365284538077));
#153990=CARTESIAN_POINT('Ctrl Pts',(-5.86303814848935,35.1322130340736,
-19.0538477951946));
#153991=CARTESIAN_POINT('Ctrl Pts',(3.81622728966013,34.8485485447384,-19.5668278119631));
#153992=CARTESIAN_POINT('Ctrl Pts',(12.5933337176237,34.5648840554033,-15.4541987857508));
#153993=CARTESIAN_POINT('Ctrl Pts',(18.3933711571661,34.2812195660681,-7.68819031969704));
#153994=CARTESIAN_POINT('Ctrl Pts',(19.8452025226348,33.9975550767331,1.89531295213031));
#153995=CARTESIAN_POINT('Ctrl Pts',(16.6056244330345,33.7138905873978,11.0307581330315));
#153996=CARTESIAN_POINT('Ctrl Pts',(9.44045430743507,33.4302260980627,17.5585364623509));
#153997=CARTESIAN_POINT('Ctrl Pts',(0.0435830510866937,33.1465616087275,
19.9354472601053));
#153998=CARTESIAN_POINT('Ctrl Pts',(-9.36364550039437,32.8628971193925,
17.5996481914089));
#153999=CARTESIAN_POINT('Ctrl Pts',(-16.5571953167351,32.5792326300572,
11.1032026508149));
#154000=CARTESIAN_POINT('Ctrl Pts',(-19.8368305482356,32.2955681407222,
1.98211423944718));
#154001=CARTESIAN_POINT('Ctrl Pts',(-18.4265999691035,32.0119036513869,
-7.60786617228895));
#154002=CARTESIAN_POINT('Ctrl Pts',(-12.6611685974154,31.7282391620518,
-15.3987026344836));
#154003=CARTESIAN_POINT('Ctrl Pts',(-3.90087927873828,31.4445746727167,
-19.5506103385464));
#154004=CARTESIAN_POINT('Ctrl Pts',(2.55132695173345,31.2554650131599,-19.2349378570825));
#154005=CARTESIAN_POINT('Ctrl Pts',(5.55152620782898,31.1609101833815,-18.3260867174061));
#154006=CARTESIAN_POINT('Ctrl Pts',(2.30651117940881,54.2861781151759,19.095415771535));
#154007=CARTESIAN_POINT('Ctrl Pts',(-0.819544023557087,54.1916232853975,
19.4730080355294));
#154008=CARTESIAN_POINT('Ctrl Pts',(-7.25786099066229,54.0025136258408,
18.6636921445274));
#154009=CARTESIAN_POINT('Ctrl Pts',(-15.2027553932093,53.7188491365056,
13.0332767668349));
#154010=CARTESIAN_POINT('Ctrl Pts',(-19.5523252673849,53.4351846471705,
4.32341528536645));
#154011=CARTESIAN_POINT('Ctrl Pts',(-19.2803959783241,53.1515201578353,
-5.40928860470038));
#154012=CARTESIAN_POINT('Ctrl Pts',(-14.4502302294709,52.8678556685001,
-13.8628424617997));
#154013=CARTESIAN_POINT('Ctrl Pts',(-6.20419344545305,52.584191179165,-19.0394093823357));
#154014=CARTESIAN_POINT('Ctrl Pts',(3.50860379932289,52.3005266898299,-19.7149513312436));
#154015=CARTESIAN_POINT('Ctrl Pts',(12.3919221404827,52.0168622004947,-15.7299179049459));
#154016=CARTESIAN_POINT('Ctrl Pts',(18.3458052169007,51.7331977111596,-8.02629874805898));
#154017=CARTESIAN_POINT('Ctrl Pts',(19.9627194082814,51.4495332218244,1.57472917578388));
#154018=CARTESIAN_POINT('Ctrl Pts',(16.8604416826627,51.1658687324893,10.8034965618895));
#154019=CARTESIAN_POINT('Ctrl Pts',(9.77234392496671,50.8822042431541,17.4783085254085));
#154020=CARTESIAN_POINT('Ctrl Pts',(0.374060295795806,50.598539753819,20.0212407328584));
#154021=CARTESIAN_POINT('Ctrl Pts',(-9.11265207573848,50.3148752644838,
17.8311402970578));
#154022=CARTESIAN_POINT('Ctrl Pts',(-16.4451283519559,50.0312107751487,
11.4257493064833));
#154023=CARTESIAN_POINT('Ctrl Pts',(-19.8899678026295,49.7475462858135,
2.31930496458734));
#154024=CARTESIAN_POINT('Ctrl Pts',(-18.6328083061265,49.4638817964784,
-7.33542419140319));
#154025=CARTESIAN_POINT('Ctrl Pts',(-12.9708431608012,49.1802173071432,
-15.2560552573004));
#154026=CARTESIAN_POINT('Ctrl Pts',(-4.24256384168543,48.8965528178081,
-19.5701468034783));
#154027=CARTESIAN_POINT('Ctrl Pts',(5.48865979200988,48.612888328473,-19.2578453553527));
#154028=CARTESIAN_POINT('Ctrl Pts',(13.9223613669416,48.3292238391378,-14.392979120547));
#154029=CARTESIAN_POINT('Ctrl Pts',(19.0648093825124,48.0455593498027,-6.125605047679));
#154030=CARTESIAN_POINT('Ctrl Pts',(19.700326424804,47.7618948604675,3.58986528489379));
#154031=CARTESIAN_POINT('Ctrl Pts',(15.6786759283413,47.4782303711324,12.4566895734256));
#154032=CARTESIAN_POINT('Ctrl Pts',(7.95057818874294,47.1945658817972,18.3787458893891));
#154033=CARTESIAN_POINT('Ctrl Pts',(-1.65704042042933,46.9109013924621,
19.9560570014168));
#154034=CARTESIAN_POINT('Ctrl Pts',(-10.8729338017748,46.6272369031269,
16.8157457325575));
#154035=CARTESIAN_POINT('Ctrl Pts',(-17.518459908376,46.3435724137918,9.70018331983056));
#154036=CARTESIAN_POINT('Ctrl Pts',(-20.0226128700314,46.0599079244566,
0.291492463665673));
#154037=CARTESIAN_POINT('Ctrl Pts',(-17.7934096083299,45.7762434351215,
-9.18610736437879));
#154038=CARTESIAN_POINT('Ctrl Pts',(-11.3578349478834,45.4925789457863,
-16.4921065754567));
#154039=CARTESIAN_POINT('Ctrl Pts',(-2.23726212643448,45.2089144564512,
-19.89936310984));
#154040=CARTESIAN_POINT('Ctrl Pts',(7.41220063951033,44.9252499671161,-18.6023997290475));
#154041=CARTESIAN_POINT('Ctrl Pts',(15.3094152721255,44.6415854777809,-12.9078192590863));
#154042=CARTESIAN_POINT('Ctrl Pts',(19.5874760747776,44.3579209884458,-4.16182352096272));
#154043=CARTESIAN_POINT('Ctrl Pts',(19.2350472215369,44.0742564991106,5.56802948850576));
#154044=CARTESIAN_POINT('Ctrl Pts',(14.3354430788454,43.7905920097754,13.9815973956057));
#154045=CARTESIAN_POINT('Ctrl Pts',(6.04693264542922,43.5069275204403,19.0899083177805));
#154046=CARTESIAN_POINT('Ctrl Pts',(-3.67107584877064,43.2232630311051,
19.685354863761));
#154047=CARTESIAN_POINT('Ctrl Pts',(-12.5212400796854,42.93959854177,15.6271731566047));
#154048=CARTESIAN_POINT('Ctrl Pts',(-18.411376563963,42.6559340524348,7.87471948831073));
#154049=CARTESIAN_POINT('Ctrl Pts',(-19.9490539358611,42.3722695630997,
-1.73932201266128));
#154050=CARTESIAN_POINT('Ctrl Pts',(-16.770764455154,42.0886050737645,-10.9421868741751));
#154051=CARTESIAN_POINT('Ctrl Pts',(-9.62785742828906,41.8049405844294,
-17.5583129981261));
#154052=CARTESIAN_POINT('Ctrl Pts',(-0.208919836796794,41.5212760950943,
-20.0236446857564));
#154053=CARTESIAN_POINT('Ctrl Pts',(9.25940651410001,41.2376116057591,-17.7553762282377));
#154054=CARTESIAN_POINT('Ctrl Pts',(16.5388042904544,40.953947116424,-11.2897274830562));
#154055=CARTESIAN_POINT('Ctrl Pts',(19.9084200257014,40.6702826270888,-2.15518121740963));
#154056=CARTESIAN_POINT('Ctrl Pts',(18.5716747860965,40.3866181377537,7.48885102262636));
#154057=CARTESIAN_POINT('Ctrl Pts',(12.8445758500108,40.1029536484185,15.3625149384123));
#154058=CARTESIAN_POINT('Ctrl Pts',(4.08101242096352,39.8192891590834,19.6044722351703));
#154059=CARTESIAN_POINT('Ctrl Pts',(-5.64730449284705,39.5356246697482,
19.2119219747716));
#154060=CARTESIAN_POINT('Ctrl Pts',(-14.0405956515267,39.2519601804131,
14.2776632454304));
#154061=CARTESIAN_POINT('Ctrl Pts',(-19.1146826065254,38.968295691078,5.96815740840464));
#154062=CARTESIAN_POINT('Ctrl Pts',(-19.6700485304213,38.6846312017428,
-3.75222398190641));
#154063=CARTESIAN_POINT('Ctrl Pts',(-15.5754046264532,38.4009667124077,
-12.5855776475278));
#154064=CARTESIAN_POINT('Ctrl Pts',(-7.79872686910231,38.1173022230725,
-18.4436941316252));
#154065=CARTESIAN_POINT('Ctrl Pts',(1.82157402568654,37.8336377337374,-19.9417116132913));
#154066=CARTESIAN_POINT('Ctrl Pts',(11.0112538619422,37.5499732444022,-16.7254979713585));
#154067=CARTESIAN_POINT('Ctrl Pts',(17.5978674881561,37.2663087550671,-9.55536780369744));
#154068=CARTESIAN_POINT('Ctrl Pts',(20.0243359762019,36.9826442657319,-0.126343657163793));
#154069=CARTESIAN_POINT('Ctrl Pts',(17.7170408968388,36.6989797763968,9.33254819711234));
#154070=CARTESIAN_POINT('Ctrl Pts',(11.2214280239995,36.4153152870616,16.5852207431317));
#154071=CARTESIAN_POINT('Ctrl Pts',(2.0730636554624,36.1316507977265,19.917138376873));
#154072=CARTESIAN_POINT('Ctrl Pts',(-7.56537404599768,35.8479863083913,
18.5406340076227));
#154073=CARTESIAN_POINT('Ctrl Pts',(-15.4153533533233,35.5643218190562,
12.7811140088841));
#154074=CARTESIAN_POINT('Ctrl Pts',(-19.6211349863809,35.280657329721,4.00013190868774));
#154075=CARTESIAN_POINT('Ctrl Pts',(-19.1884700311734,34.9969928403859,
-5.72648343847778));
#154076=CARTESIAN_POINT('Ctrl Pts',(-14.219640555188,34.7133283510507,-14.0993551699416));
#154077=CARTESIAN_POINT('Ctrl Pts',(-5.88928077243528,34.4296638617156,
-19.1391317496443));
#154078=CARTESIAN_POINT('Ctrl Pts',(3.83330849634148,34.1459993723804,-19.6544078404778));
#154079=CARTESIAN_POINT('Ctrl Pts',(12.6497008000794,33.8623348830454,-15.5233709085905));
#154080=CARTESIAN_POINT('Ctrl Pts',(18.4756988050768,33.5786703937101,-7.72260224026285));
#154081=CARTESIAN_POINT('Ctrl Pts',(19.9340286405109,33.2950059043751,1.90379628903132));
#154082=CARTESIAN_POINT('Ctrl Pts',(16.6799500739787,33.0113414150398,11.0801311444916));
#154083=CARTESIAN_POINT('Ctrl Pts',(9.48270965901884,32.7276769257048,17.6371275766456));
#154084=CARTESIAN_POINT('Ctrl Pts',(0.0437773165171389,32.4440124363696,
20.0246770301167));
#154085=CARTESIAN_POINT('Ctrl Pts',(-9.40555504064084,32.1603479470344,
17.6784235811412));
#154086=CARTESIAN_POINT('Ctrl Pts',(-16.6313076075072,31.8766834576993,
11.1528992674491));
#154087=CARTESIAN_POINT('Ctrl Pts',(-19.9256126938554,31.5930189683641,
1.99098745962569));
#154088=CARTESIAN_POINT('Ctrl Pts',(-18.5090891610392,31.309354479029,-7.64192132385965));
#154089=CARTESIAN_POINT('Ctrl Pts',(-12.71781356794,31.0256899896938,-15.4676207891775));
#154090=CARTESIAN_POINT('Ctrl Pts',(-3.91839426586458,30.7420255003587,
-19.6381296717053));
#154091=CARTESIAN_POINT('Ctrl Pts',(2.56283670588982,30.5529158408019,-19.3210134924979));
#154092=CARTESIAN_POINT('Ctrl Pts',(5.57637687068598,30.4583610110235,-18.4081209878848));
#154093=CARTESIAN_POINT('Ctrl Pts',(2.33374636495171,53.9527937446315,19.3208936257936));
#154094=CARTESIAN_POINT('Ctrl Pts',(-0.829248422667396,53.8582389148531,
19.7029477756138));
#154095=CARTESIAN_POINT('Ctrl Pts',(-7.34354585410623,53.6691292552963,
18.8840738821721));
#154096=CARTESIAN_POINT('Ctrl Pts',(-15.3822785181642,53.3854647659611,
13.1871750649224));
#154097=CARTESIAN_POINT('Ctrl Pts',(-19.7831968630274,53.101800276626,4.37446637135565));
#154098=CARTESIAN_POINT('Ctrl Pts',(-19.5080623893974,52.8181357872909,
-5.47316184725222));
#154099=CARTESIAN_POINT('Ctrl Pts',(-14.6208587530193,52.5344712979557,
-14.0265360699875));
#154100=CARTESIAN_POINT('Ctrl Pts',(-6.27745355195996,52.2508068086206,
-19.2642282553663));
#154101=CARTESIAN_POINT('Ctrl Pts',(3.55003392220998,51.9671423192855,-19.9477470874941));
#154102=CARTESIAN_POINT('Ctrl Pts',(12.5382468409166,51.6834778299502,-15.9156580482648));
#154103=CARTESIAN_POINT('Ctrl Pts',(18.5624340365284,51.3998133406152,-8.12107393801096));
#154104=CARTESIAN_POINT('Ctrl Pts',(20.1984407894748,51.11614885128,1.59332370701814));
#154105=CARTESIAN_POINT('Ctrl Pts',(17.0595311629746,50.8324843619448,10.9310651261251));
#154106=CARTESIAN_POINT('Ctrl Pts',(9.88773654793256,50.5488198726097,17.6846938123581));
#154107=CARTESIAN_POINT('Ctrl Pts',(0.378477234066722,50.2651553832745,
20.2576531693827));
#154108=CARTESIAN_POINT('Ctrl Pts',(-9.220255013537,49.9814908939394,18.0416918499919));
#154109=CARTESIAN_POINT('Ctrl Pts',(-16.6393137622057,49.6978264046042,
11.5606654822436));
#154110=CARTESIAN_POINT('Ctrl Pts',(-20.1248301583836,49.4141619152691,
2.34669150600064));
#154111=CARTESIAN_POINT('Ctrl Pts',(-18.8528260196953,49.1304974259339,
-7.42204147604143));
#154112=CARTESIAN_POINT('Ctrl Pts',(-13.1240039304488,48.8468329365988,
-15.4361999968561));
#154113=CARTESIAN_POINT('Ctrl Pts',(-4.29266038004229,48.5631684472636,
-19.8012326864051));
#154114=CARTESIAN_POINT('Ctrl Pts',(5.55347033258617,48.2795039579286,-19.4852435574115));
#154115=CARTESIAN_POINT('Ctrl Pts',(14.0867577407393,47.9958394685933,-14.5629325869872));
#154116=CARTESIAN_POINT('Ctrl Pts',(19.2899282001191,47.7121749792582,-6.19793668959756));
#154117=CARTESIAN_POINT('Ctrl Pts',(19.9329494792741,47.4285104899231,3.63225470574316));
#154118=CARTESIAN_POINT('Ctrl Pts',(15.8638110071084,47.1448460005879,12.6037791756293));
#154119=CARTESIAN_POINT('Ctrl Pts',(8.04445926173514,46.8611815112528,18.5957636135555));
#154120=CARTESIAN_POINT('Ctrl Pts',(-1.67660688829753,46.5775170219176,
20.1916997433017));
#154121=CARTESIAN_POINT('Ctrl Pts',(-11.0013222871953,46.2938525325825,
17.0143074239265));
#154122=CARTESIAN_POINT('Ctrl Pts',(-17.7253193058069,46.0101880432473,
9.81472387231086));
#154123=CARTESIAN_POINT('Ctrl Pts',(-20.2590415090184,45.7265235539122,
0.29493443035139));
#154124=CARTESIAN_POINT('Ctrl Pts',(-18.003515634149,45.442859064577,-9.29457766622435));
#154125=CARTESIAN_POINT('Ctrl Pts',(-11.4919491854206,45.1591945752419,
-16.686846709373));
#154126=CARTESIAN_POINT('Ctrl Pts',(-2.26367989933175,44.8755300859068,
-20.1343364056486));
#154127=CARTESIAN_POINT('Ctrl Pts',(7.4997245066736,44.5918655965717,-18.8220583759174));
#154128=CARTESIAN_POINT('Ctrl Pts',(15.4901900910749,44.3082011072365,-13.0602358372585));
#154129=CARTESIAN_POINT('Ctrl Pts',(19.818766583145,44.0245366179013,-4.21096667111763));
#154130=CARTESIAN_POINT('Ctrl Pts',(19.4621762213813,43.7408721285662,5.63377723293615));
#154131=CARTESIAN_POINT('Ctrl Pts',(14.5047171550316,43.457207639231,14.1466932332251));
#154132=CARTESIAN_POINT('Ctrl Pts',(6.1183353172326,43.1735431498958,19.3153235056613));
#154133=CARTESIAN_POINT('Ctrl Pts',(-3.71442421055426,42.8898786605607,
19.9178011328182));
#154134=CARTESIAN_POINT('Ctrl Pts',(-12.6690918995096,42.6062141712256,
15.8117000864621));
#154135=CARTESIAN_POINT('Ctrl Pts',(-18.6287795937849,42.3225496818904,
7.96770481560604));
#154136=CARTESIAN_POINT('Ctrl Pts',(-20.1846139849791,42.0388851925553,
-1.75986006825288));
#154137=CARTESIAN_POINT('Ctrl Pts',(-16.968795003946,41.7552207032201,-11.0713931054995));
#154138=CARTESIAN_POINT('Ctrl Pts',(-9.74154395076786,41.4715562138849,
-17.7656429840776));
#154139=CARTESIAN_POINT('Ctrl Pts',(-0.211386779197954,41.1878917245499,
-20.2600855085073));
#154140=CARTESIAN_POINT('Ctrl Pts',(9.36874233825877,40.9042272352147,-17.9650331528156));
#154141=CARTESIAN_POINT('Ctrl Pts',(16.7340958347822,40.6205627458796,-11.4230375021171));
#154142=CARTESIAN_POINT('Ctrl Pts',(20.143500266308,40.3368982565444,-2.18062977226658));
#154143=CARTESIAN_POINT('Ctrl Pts',(18.7909706303448,40.0532337672093,7.57727998373896));
#154144=CARTESIAN_POINT('Ctrl Pts',(12.9962456448721,39.7695692778741,15.5439167625341));
#154145=CARTESIAN_POINT('Ctrl Pts',(4.12920134708626,39.4859047885389,19.83596343558));
#154146=CARTESIAN_POINT('Ctrl Pts',(-5.71398832296735,39.2022402992038,
19.4387779098239));
#154147=CARTESIAN_POINT('Ctrl Pts',(-14.2063881453439,38.9185758098687,
14.4462550526508));
#154148=CARTESIAN_POINT('Ctrl Pts',(-19.3403903312198,38.6349113205335,
6.03862989581119));
#154149=CARTESIAN_POINT('Ctrl Pts',(-19.9023140610512,38.3512468311984,
-3.79653054743685));
#154150=CARTESIAN_POINT('Ctrl Pts',(-15.7593202693022,38.0675823418632,
-12.7341891705786));
#154151=CARTESIAN_POINT('Ctrl Pts',(-7.89081486937766,37.7839178525281,
-18.6614787699108));
#154152=CARTESIAN_POINT('Ctrl Pts',(1.84308331972788,37.5002533631929,-20.1771849636682));
#154153=CARTESIAN_POINT('Ctrl Pts',(11.1412756418686,37.2165888738578,-16.9229940098332));
#154154=CARTESIAN_POINT('Ctrl Pts',(17.8056645367364,36.9329243845226,-9.66819836280189));
#154155=CARTESIAN_POINT('Ctrl Pts',(20.2607849617705,36.6492598951875,-0.127835533328253));
#154156=CARTESIAN_POINT('Ctrl Pts',(17.9262451547023,36.3655954058523,9.44274768420295));
#154157=CARTESIAN_POINT('Ctrl Pts',(11.3539315575162,36.0819309165172,16.7810603767059));
#154158=CARTESIAN_POINT('Ctrl Pts',(2.09754255944752,35.7982664271821,20.1523215644716));
#154159=CARTESIAN_POINT('Ctrl Pts',(-7.65470659712393,35.5146019378468,
18.7595633198508));
#154160=CARTESIAN_POINT('Ctrl Pts',(-15.5973790978621,35.2309374485118,
12.9320344411444));
#154161=CARTESIAN_POINT('Ctrl Pts',(-19.8528229416665,34.9472729591765,
4.04736579120533));
#154162=CARTESIAN_POINT('Ctrl Pts',(-19.4150490442561,34.6636084698415,
-5.79410222012417));
#154163=CARTESIAN_POINT('Ctrl Pts',(-14.3875472248033,34.3799439805062,
-14.265841500715));
#154164=CARTESIAN_POINT('Ctrl Pts',(-5.958821880042,34.0962794911712,-19.3651281722237));
#154165=CARTESIAN_POINT('Ctrl Pts',(3.87857251823525,33.812615001836,-19.8864886837395));
#154166=CARTESIAN_POINT('Ctrl Pts',(12.7990694868943,33.5289505125009,-15.7066721347278));
#154167=CARTESIAN_POINT('Ctrl Pts',(18.6938613723386,33.2452860231657,-7.81379135144242));
#154168=CARTESIAN_POINT('Ctrl Pts',(20.1694112394676,32.9616215338306,1.92627646367344));
#154169=CARTESIAN_POINT('Ctrl Pts',(16.8769083394267,32.6779570444954,11.2109662460333));
#154170=CARTESIAN_POINT('Ctrl Pts',(9.59468214488203,32.3942925551603,17.8453881855154));
#154171=CARTESIAN_POINT('Ctrl Pts',(0.0442944815207541,32.1106280658251,
20.2611300947005));
#154172=CARTESIAN_POINT('Ctrl Pts',(-9.51661707419267,31.82696357649,17.8871717394074));
#154173=CARTESIAN_POINT('Ctrl Pts',(-16.827690491154,31.5432990871548,11.2845938133513));
#154174=CARTESIAN_POINT('Ctrl Pts',(-20.160897833935,31.2596345978197,2.0144967918736));
#154175=CARTESIAN_POINT('Ctrl Pts',(-18.7276422245378,30.9759701084845,
-7.7321569348489));
#154176=CARTESIAN_POINT('Ctrl Pts',(-12.8679941277788,30.6923056191494,
-15.6502653565598));
#154177=CARTESIAN_POINT('Ctrl Pts',(-3.96464679805612,30.4086411298142,
-19.8700147927816));
#154178=CARTESIAN_POINT('Ctrl Pts',(2.5930722951385,30.2195314702575,-19.5491631551646));
#154179=CARTESIAN_POINT('Ctrl Pts',(5.64222249072293,30.1249766404791,-18.6254832946783));
#154180=CARTESIAN_POINT('Ctrl Pts',(2.35124930762599,53.8215594674016,19.4657990442344));
#154181=CARTESIAN_POINT('Ctrl Pts',(-0.835506991250132,53.7270046376232,
19.8507233170207));
#154182=CARTESIAN_POINT('Ctrl Pts',(-7.39859942014504,53.5378949780665,
19.0257055689461));
#154183=CARTESIAN_POINT('Ctrl Pts',(-15.4976584671439,53.2542304887313,
13.2860807705774));
#154184=CARTESIAN_POINT('Ctrl Pts',(-19.9315674705091,52.9705659993962,
4.40727512992929));
#154185=CARTESIAN_POINT('Ctrl Pts',(-19.6543777810312,52.686901510061,-5.51421105245925));
#154186=CARTESIAN_POINT('Ctrl Pts',(-14.7305154059551,52.4032370207259,
-14.1317366880123));
#154187=CARTESIAN_POINT('Ctrl Pts',(-6.32453584432345,52.1195725313907,
-19.4087120573804));
#154188=CARTESIAN_POINT('Ctrl Pts',(3.57665991873037,51.8359080420556,-20.0973573976942));
#154189=CARTESIAN_POINT('Ctrl Pts',(12.6322848940173,51.5522435527204,-16.0350272263897));
#154190=CARTESIAN_POINT('Ctrl Pts',(18.7016544212907,51.2685790633853,-8.18198288890697));
#154191=CARTESIAN_POINT('Ctrl Pts',(20.349931271475,50.9849145740501,1.60527381176158));
#154192=CARTESIAN_POINT('Ctrl Pts',(17.1874795446085,50.701250084715,11.0130493154522));
#154193=CARTESIAN_POINT('Ctrl Pts',(9.96189564787207,50.4175855953798,17.817330960666));
#154194=CARTESIAN_POINT('Ctrl Pts',(0.381315860574492,50.1339211060447,
20.4095877950711));
#154195=CARTESIAN_POINT('Ctrl Pts',(-9.2894079426539,49.8502566167095,18.177006522497));
#154196=CARTESIAN_POINT('Ctrl Pts',(-16.7641104433384,49.5665921273744,
11.6473717442925));
#154197=CARTESIAN_POINT('Ctrl Pts',(-20.2757685978253,49.2829276380392,
2.3642919503211));
#154198=CARTESIAN_POINT('Ctrl Pts',(-18.9942242871785,48.9992631487041,
-7.47770760311098));
#154199=CARTESIAN_POINT('Ctrl Pts',(-13.2224354029705,48.715598659369,-15.551973193893));
#154200=CARTESIAN_POINT('Ctrl Pts',(-4.32485580474053,48.4319341700338,
-19.9497441085197));
#154201=CARTESIAN_POINT('Ctrl Pts',(5.59512197058797,48.1482696806987,-19.6313850263131));
#154202=CARTESIAN_POINT('Ctrl Pts',(14.1924099725268,47.8646051913635,-14.6721561824506));
#154203=CARTESIAN_POINT('Ctrl Pts',(19.4346047823582,47.5809407020284,-6.24442189617503));
#154204=CARTESIAN_POINT('Ctrl Pts',(20.0824487918183,47.2972762126932,3.65949701536888));
#154205=CARTESIAN_POINT('Ctrl Pts',(15.9827913337385,47.0136117233581,12.6983089051158));
#154206=CARTESIAN_POINT('Ctrl Pts',(8.10479359061364,46.7299472340229,18.7352338850897));
#154207=CARTESIAN_POINT('Ctrl Pts',(-1.68918162428795,46.4462827446878,
20.3431397112677));
#154208=CARTESIAN_POINT('Ctrl Pts',(-11.0838334138429,46.1626182553526,
17.1419166001721));
#154209=CARTESIAN_POINT('Ctrl Pts',(-17.858261149336,45.8789537660175,9.8883353803916));
#154210=CARTESIAN_POINT('Ctrl Pts',(-20.4109865476307,45.5952892766824,
0.297146471004314));
#154211=CARTESIAN_POINT('Ctrl Pts',(-18.1385439807257,45.3116247873472,
-9.3642880205741));
#154212=CARTESIAN_POINT('Ctrl Pts',(-11.578140067745,45.027960298012,-16.8119998942583));
#154213=CARTESIAN_POINT('Ctrl Pts',(-2.28065774744747,44.7442958086769,
-20.2853461422755));
#154214=CARTESIAN_POINT('Ctrl Pts',(7.55597326499919,44.4606313193418,-18.9632258830484));
#154215=CARTESIAN_POINT('Ctrl Pts',(15.6063682197616,44.1769668300066,-13.1581890418903));
#154216=CARTESIAN_POINT('Ctrl Pts',(19.9674095114092,43.8933023406715,-4.24254938410794));
#154217=CARTESIAN_POINT('Ctrl Pts',(19.6081446827283,43.6096378513363,5.67603118156499));
#154218=CARTESIAN_POINT('Ctrl Pts',(14.6135041283542,43.3259733620011,14.2527949877728));
#154219=CARTESIAN_POINT('Ctrl Pts',(6.16422350476639,43.042308872666,19.4601905554954));
#154220=CARTESIAN_POINT('Ctrl Pts',(-3.74228280050009,42.7586443833308,
20.0671868310929));
#154221=CARTESIAN_POINT('Ctrl Pts',(-12.7641114816057,42.4749798939957,
15.9302895754612));
#154222=CARTESIAN_POINT('Ctrl Pts',(-18.7684974888008,42.1913154046606,
8.02746347769871));
#154223=CARTESIAN_POINT('Ctrl Pts',(-20.3360008089787,41.9076509153254,
```
