## Supplementary Material 4 for "De novo Powered Air-Purifying Respirator Design and Fabrication for Pandemic Response": Pelican Case PAPR Assembly.step (part 13 of 22)

```
-1.77305921224517));
#154224=CARTESIAN_POINT('Ctrl Pts',(-17.0960628320381,41.6239864259903,
-11.1544297709883));
#154225=CARTESIAN_POINT('Ctrl Pts',(-9.81460660139152,41.3403219366551,
-17.8988872596267));
#154226=CARTESIAN_POINT('Ctrl Pts',(-0.212972203281963,41.05665744732,-20.4120383772306));
#154227=CARTESIAN_POINT('Ctrl Pts',(9.4390089358025,40.7729929579848,-18.0997728765514));
#154228=CARTESIAN_POINT('Ctrl Pts',(16.8596033933025,40.4893284686497,-11.5087115392406));
#154229=CARTESIAN_POINT('Ctrl Pts',(20.2945787328974,40.2056639793145,-2.1969847352987));
#154230=CARTESIAN_POINT('Ctrl Pts',(18.9319049759662,39.9219994899794,7.63411041666903));
#154231=CARTESIAN_POINT('Ctrl Pts',(13.093718916026,39.6383350006442,15.6604978471634));
#154232=CARTESIAN_POINT('Ctrl Pts',(4.16017081115702,39.3546705113091,19.9847353421279));
#154233=CARTESIAN_POINT('Ctrl Pts',(-5.75684386358992,39.0710060219739,
19.5845708812619));
#154234=CARTESIAN_POINT('Ctrl Pts',(-14.3129376182953,38.7873415326388,
14.5546035537782));
#154235=CARTESIAN_POINT('Ctrl Pts',(-19.4854453850015,38.5036770433037,
6.08392028392143));
#154236=CARTESIAN_POINT('Ctrl Pts',(-20.0515836045849,38.2200125539685,
-3.82500494393612));
#154237=CARTESIAN_POINT('Ctrl Pts',(-15.8775169039141,37.9363480646334,
-12.8296969893646));
#154238=CARTESIAN_POINT('Ctrl Pts',(-7.94999684842001,37.6526835752982,
-18.8014419123425));
#154239=CARTESIAN_POINT('Ctrl Pts',(1.85690664725514,37.3690190859631,-20.3285160691912));
#154240=CARTESIAN_POINT('Ctrl Pts',(11.2248364340646,37.0853545966279,-17.0499183254338));
#154241=CARTESIAN_POINT('Ctrl Pts',(17.9392089783277,36.8016901072928,-9.74071091345282));
#154242=CARTESIAN_POINT('Ctrl Pts',(20.4127430764758,36.5180256179576,-0.128794313881315));
#154243=CARTESIAN_POINT('Ctrl Pts',(18.0606939641767,36.2343611286225,9.51356932997501));
#154244=CARTESIAN_POINT('Ctrl Pts',(11.43908729248,35.9506966392873,16.9069201744589));
#154245=CARTESIAN_POINT('Ctrl Pts',(2.11327435920437,35.6670321499522,20.3034661917574));
#154246=CARTESIAN_POINT('Ctrl Pts',(-7.71211773807824,35.383367660617,18.9002621072099));
#154247=CARTESIAN_POINT('Ctrl Pts',(-15.7143611560603,35.0997031712819,
13.0290261211728));
#154248=CARTESIAN_POINT('Ctrl Pts',(-20.0017212960129,34.8160386819467,
4.07772147968603));
#154249=CARTESIAN_POINT('Ctrl Pts',(-19.5606640472924,34.5323741926116,
-5.83755862393481));
#154250=CARTESIAN_POINT('Ctrl Pts',(-14.4954554093758,34.2487097032764,
-14.3728368800661));
#154251=CARTESIAN_POINT('Ctrl Pts',(-6.00351370203096,33.9650452139413,
-19.5103687631338));
#154252=CARTESIAN_POINT('Ctrl Pts',(3.90766224405355,33.6813807246061,-20.0356395340063));
#154253=CARTESIAN_POINT('Ctrl Pts',(12.8950639041969,33.397716235271,-15.8244739049259));
#154254=CARTESIAN_POINT('Ctrl Pts',(18.8340674097308,33.1140517459358,-7.87239564088531));
#154255=CARTESIAN_POINT('Ctrl Pts',(20.3206839976297,32.8303872566008,1.94072373947406));
#154256=CARTESIAN_POINT('Ctrl Pts',(17.0034870942043,32.5467227672655,11.2950497442454));
#154257=CARTESIAN_POINT('Ctrl Pts',(9.66664314302491,32.2630582779305,17.9792305213566));
#154258=CARTESIAN_POINT('Ctrl Pts',(0.0446270390856308,31.9793937885952,
20.4130908725821));
#154259=CARTESIAN_POINT('Ctrl Pts',(-9.58799343370268,31.6957292992602,
18.0213273453348));
#154260=CARTESIAN_POINT('Ctrl Pts',(-16.9538986553872,31.4120648099249,
11.3692298036081));
#154261=CARTESIAN_POINT('Ctrl Pts',(-20.3121095021436,31.1284003205899,
2.02960514964943));
#154262=CARTESIAN_POINT('Ctrl Pts',(-18.8680961779327,30.8447358312547,
-7.79014778567339));
#154263=CARTESIAN_POINT('Ctrl Pts',(-12.9645164222397,30.5610713419195,
-15.7676464364222));
#154264=CARTESIAN_POINT('Ctrl Pts',(-3.99435877262015,30.2774068525844,
-20.0190370340731));
#154265=CARTESIAN_POINT('Ctrl Pts',(2.61248231763768,30.0882971930276,-19.6957920450376));
#154266=CARTESIAN_POINT('Ctrl Pts',(5.68453878451291,29.9937423632492,-18.7651731818414));
#154267=CARTESIAN_POINT('Ctrl Pts',(2.35186803664952,53.8169203357015,19.4709214507763));
#154268=CARTESIAN_POINT('Ctrl Pts',(-0.835728231649532,53.7223655059232,
19.8559471824094));
#154269=CARTESIAN_POINT('Ctrl Pts',(-7.40054556370451,53.5332558463665,
19.0307122490736));
#154270=CARTESIAN_POINT('Ctrl Pts',(-15.5017371483404,53.2495913570312,
13.2895770872723));
#154271=CARTESIAN_POINT('Ctrl Pts',(-19.9368123714836,52.9659268676962,
4.40843491954487));
#154272=CARTESIAN_POINT('Ctrl Pts',(-19.6595500301255,52.682262378361,-5.51566214186331));
#154273=CARTESIAN_POINT('Ctrl Pts',(-14.7343917686363,52.3985978890259,
-14.1354555298595));
#154274=CARTESIAN_POINT('Ctrl Pts',(-6.3262002033585,52.1149333996907,-19.4138195597816));
#154275=CARTESIAN_POINT('Ctrl Pts',(3.57760114770736,51.8312689103556,-20.1026461221598));
#154276=CARTESIAN_POINT('Ctrl Pts',(12.6356091391944,51.5476044210204,-16.0392469268364));
#154277=CARTESIAN_POINT('Ctrl Pts',(18.706575861892,51.2639399316853,-8.18413602032115));
#154278=CARTESIAN_POINT('Ctrl Pts',(20.3552864600137,50.98027544235,1.60569624796426));
#154279=CARTESIAN_POINT('Ctrl Pts',(17.1920025198992,50.6966109530149,11.0159474565449));
#154280=CARTESIAN_POINT('Ctrl Pts',(9.96451717205493,50.4129464636797,17.8220196838587));
#154281=CARTESIAN_POINT('Ctrl Pts',(0.381416206021541,50.1292819743447,
20.4149586840892));
#154282=CARTESIAN_POINT('Ctrl Pts',(-9.29185249869818,49.8456174850094,
18.18178989617));
#154283=CARTESIAN_POINT('Ctrl Pts',(-16.7685220060165,49.5619529956743,
11.6504368106559));
#154284=CARTESIAN_POINT('Ctrl Pts',(-20.2811042716596,49.2782885063392,
2.36491412602784));
#154285=CARTESIAN_POINT('Ctrl Pts',(-18.999222715934,48.9946240170041,-7.47967540070289));
#154286=CARTESIAN_POINT('Ctrl Pts',(-13.2259149555241,48.7109595276689,
-15.5560657764083));
#154287=CARTESIAN_POINT('Ctrl Pts',(-4.32599391300361,48.4272950383338,
-19.9549939872915));
#154288=CARTESIAN_POINT('Ctrl Pts',(5.59659435599133,48.1436305489987,-19.6365511272388));
#154289=CARTESIAN_POINT('Ctrl Pts',(14.1961447789205,47.8599660596635,-14.6760172365503));
#154290=CARTESIAN_POINT('Ctrl Pts',(19.4397190995403,47.5763015703284,-6.24606514822754));
#154291=CARTESIAN_POINT('Ctrl Pts',(20.0877335925167,47.2926370809931,3.66046003101415));
#154292=CARTESIAN_POINT('Ctrl Pts',(15.9869972882849,47.0089725916581,12.7016505310532));
#154293=CARTESIAN_POINT('Ctrl Pts',(8.1069264091395,46.7253081023228,18.7401641591884));
#154294=CARTESIAN_POINT('Ctrl Pts',(-1.68962614120521,46.4416436129877,
20.3484931141353));
#154295=CARTESIAN_POINT('Ctrl Pts',(-11.0867501821699,46.1579791236525,
17.1464275845524));
#154296=CARTESIAN_POINT('Ctrl Pts',(-17.8629606435048,45.8743146343175,
9.89093754720224));
#154297=CARTESIAN_POINT('Ctrl Pts',(-20.4163578047457,45.5906501449824,
0.297224666641401));
#154298=CARTESIAN_POINT('Ctrl Pts',(-18.1433172327772,45.3069856556472,
-9.36675228160036));
#154299=CARTESIAN_POINT('Ctrl Pts',(-11.5811869154352,45.023321166312,-16.8164240593439));
#154300=CARTESIAN_POINT('Ctrl Pts',(-2.28125791437836,44.7396566769769,
-20.2906843364653));
#154301=CARTESIAN_POINT('Ctrl Pts',(7.557961658606,44.4559921876418,-18.9682161544255));
#154302=CARTESIAN_POINT('Ctrl Pts',(15.6104751166106,44.1723276983066,-13.1616516876741));
#154303=CARTESIAN_POINT('Ctrl Pts',(19.9726640389233,43.8886632089715,-4.24366583301215));
#154304=CARTESIAN_POINT('Ctrl Pts',(19.6133046678369,43.6049987196362,5.67752485864902));
#154305=CARTESIAN_POINT('Ctrl Pts',(14.6173497478612,43.321334230301,14.256545684796));
#154306=CARTESIAN_POINT('Ctrl Pts',(6.16584565219571,43.037669740966,19.465311605707));
#154307=CARTESIAN_POINT('Ctrl Pts',(-3.74326760165467,42.7540052516307,
20.0724676155269));
#154308=CARTESIAN_POINT('Ctrl Pts',(-12.7674704238328,42.4703407622956,
15.9344817138973));
#154309=CARTESIAN_POINT('Ctrl Pts',(-18.7734365163896,42.1866762729606,
8.0295759464037));
#154310=CARTESIAN_POINT('Ctrl Pts',(-20.3413523332071,41.9030117836254,
-1.7735258019853));
#154311=CARTESIAN_POINT('Ctrl Pts',(-17.1005617497612,41.6193472942903,
-11.1573651171133));
#154312=CARTESIAN_POINT('Ctrl Pts',(-9.81718936609107,41.3356828049551,
-17.9035974447674));
#154313=CARTESIAN_POINT('Ctrl Pts',(-0.213028248023332,41.05201831562,-20.41740991114));
#154314=CARTESIAN_POINT('Ctrl Pts',(9.44149286002567,40.7683538262848,-18.1045359257855));
#154315=CARTESIAN_POINT('Ctrl Pts',(16.8640400854962,40.4846893369497,-11.5117401164529));
#154316=CARTESIAN_POINT('Ctrl Pts',(20.2999193566913,40.2010248476145,-2.19756288324188));
#154317=CARTESIAN_POINT('Ctrl Pts',(18.9368870050839,39.9173603582794,7.63611937247311));
#154318=CARTESIAN_POINT('Ctrl Pts',(13.0971645961613,39.6336958689442,15.6646189885051));
#154319=CARTESIAN_POINT('Ctrl Pts',(4.16126558171192,39.350031379609,19.9899944290244));
#154320=CARTESIAN_POINT('Ctrl Pts',(-5.75835880695092,39.0663668902739,
19.5897246628022));
#154321=CARTESIAN_POINT('Ctrl Pts',(-14.3167041421641,38.7827024009388,
14.558433673293));
#154322=CARTESIAN_POINT('Ctrl Pts',(-19.4905730811527,38.4990379116037,
6.08552129914113));
#154323=CARTESIAN_POINT('Ctrl Pts',(-20.0568602829488,38.2153734222685,
-3.82601151385237));
#154324=CARTESIAN_POINT('Ctrl Pts',(-15.8816951549476,37.9317089329334,
-12.8330731907587));
#154325=CARTESIAN_POINT('Ctrl Pts',(-7.95208893137916,37.6480444435982,
-18.8063896094275));
#154326=CARTESIAN_POINT('Ctrl Pts',(1.85739530188323,37.3643799542631,-20.3338656237715));
#154327=CARTESIAN_POINT('Ctrl Pts',(11.2277903080687,37.0807154649279,-17.0544050999903));
#154328=CARTESIAN_POINT('Ctrl Pts',(17.9439297743379,36.7970509755928,-9.74327423211832));
#154329=CARTESIAN_POINT('Ctrl Pts',(20.4181147958306,36.5133864862576,-0.128828206773863));
#154330=CARTESIAN_POINT('Ctrl Pts',(18.0654467295916,36.2297219969225,9.51607287515306));
#154331=CARTESIAN_POINT('Ctrl Pts',(11.4420975477109,35.9460575075872,16.9113693183094));
#154332=CARTESIAN_POINT('Ctrl Pts',(2.11383047832578,35.6623930182522,20.308809154332));
#154333=CARTESIAN_POINT('Ctrl Pts',(-7.71414722191097,35.378728528917,18.905235809343));
#154334=CARTESIAN_POINT('Ctrl Pts',(-15.7184964718176,35.0950640395819,
13.0324547770618));
#154335=CARTESIAN_POINT('Ctrl Pts',(-20.006984852839,34.8113995502467,4.07879455327383));
#154336=CARTESIAN_POINT('Ctrl Pts',(-19.5658115376498,34.5277350609116,
-5.83909480780952));
#154337=CARTESIAN_POINT('Ctrl Pts',(-14.4992699637004,34.2440705715764,
-14.3766191667262));
#154338=CARTESIAN_POINT('Ctrl Pts',(-6.00509355793826,33.9604060822413,
-19.5155030180225));
#154339=CARTESIAN_POINT('Ctrl Pts',(3.90869056586123,33.6767415929061,-20.0409120165633));
#154340=CARTESIAN_POINT('Ctrl Pts',(12.8984573068486,33.393077103571,-15.8286381975024));
#154341=CARTESIAN_POINT('Ctrl Pts',(18.8390236931527,33.1094126142358,-7.87446730251712));
#154342=CARTESIAN_POINT('Ctrl Pts',(20.3260314896307,32.8257481249007,1.94123445067361));
#154343=CARTESIAN_POINT('Ctrl Pts',(17.0079616531857,32.5420836355655,11.2980220959072));
#154344=CARTESIAN_POINT('Ctrl Pts',(9.66918696430926,32.2584191462305,17.9839618479286));
#154345=CARTESIAN_POINT('Ctrl Pts',(0.0446387949955499,31.9747546568951,
20.4184626860802));
#154346=CARTESIAN_POINT('Ctrl Pts',(-9.59051658801136,31.6910901675601,
18.0260697460044));
#154347=CARTESIAN_POINT('Ctrl Pts',(-16.9583601139928,31.4074256782248,
11.3722216858637));
#154348=CARTESIAN_POINT('Ctrl Pts',(-20.3174548346148,31.1237611888899,
2.03013923009681));
#154349=CARTESIAN_POINT('Ctrl Pts',(-18.8730612251852,30.8400966995547,
-7.79219776225003));
#154350=CARTESIAN_POINT('Ctrl Pts',(-12.9679284853489,30.5564322102195,
-15.7717958575954));
#154351=CARTESIAN_POINT('Ctrl Pts',(-3.99540909092099,30.2727677208844,
-20.0243049703027));
#154352=CARTESIAN_POINT('Ctrl Pts',(2.61316846193303,30.0836580613276,-19.7009753762946));
#154353=CARTESIAN_POINT('Ctrl Pts',(5.68603466549838,29.9891032315492,-18.7701112193526));
#154354=CARTESIAN_POINT('Ctrl Pts',(2.35248676567306,53.8122812040015,19.4760438573182));
#154355=CARTESIAN_POINT('Ctrl Pts',(-0.835949472048931,53.7177263742231,
19.8611710477982));
#154356=CARTESIAN_POINT('Ctrl Pts',(-7.40249170726399,53.5286167146664,
19.035718929201));
#154357=CARTESIAN_POINT('Ctrl Pts',(-15.5058158295368,53.2449522253312,
13.2930734039672));
#154358=CARTESIAN_POINT('Ctrl Pts',(-19.9420572724581,52.9612877359961,
4.40959470916045));
#154359=CARTESIAN_POINT('Ctrl Pts',(-19.6647222792197,52.6776232466609,
-5.51711323126738));
#154360=CARTESIAN_POINT('Ctrl Pts',(-14.7382681313176,52.3939587573258,
-14.1391743717067));
#154361=CARTESIAN_POINT('Ctrl Pts',(-6.32786456239355,52.1102942679906,
-19.4189270621828));
#154362=CARTESIAN_POINT('Ctrl Pts',(3.57854237668436,51.8266297786555,-20.1079348466254));
#154363=CARTESIAN_POINT('Ctrl Pts',(12.6389333843715,51.5429652893203,-16.0434666272831));
#154364=CARTESIAN_POINT('Ctrl Pts',(18.7114973024933,51.2593007999852,-8.18628915173532));
#154365=CARTESIAN_POINT('Ctrl Pts',(20.3606416485524,50.97563631065,1.60611868416694));
#154366=CARTESIAN_POINT('Ctrl Pts',(17.19652549519,50.6919718213149,11.0188455976376));
#154367=CARTESIAN_POINT('Ctrl Pts',(9.96713869623779,50.4083073319797,17.8267084070514));
#154368=CARTESIAN_POINT('Ctrl Pts',(0.38151655146859,50.1246428426446,20.4203295731073));
#154369=CARTESIAN_POINT('Ctrl Pts',(-9.29429705474246,49.8409783533094,
18.1865732698431));
#154370=CARTESIAN_POINT('Ctrl Pts',(-16.7729335686945,49.5573138639743,
11.6535018770193));
#154371=CARTESIAN_POINT('Ctrl Pts',(-20.2864399454939,49.2736493746391,
2.36553630173456));
#154372=CARTESIAN_POINT('Ctrl Pts',(-19.0042211446896,48.989984885304,-7.4816431982948));
#154373=CARTESIAN_POINT('Ctrl Pts',(-13.2293945080778,48.7063203959688,
-15.5601583589236));
#154374=CARTESIAN_POINT('Ctrl Pts',(-4.3271320212667,48.4226559066337,-19.9602438660632));
#154375=CARTESIAN_POINT('Ctrl Pts',(5.5980667413947,48.1389914172986,-19.6417172281645));
#154376=CARTESIAN_POINT('Ctrl Pts',(14.1998795853142,47.8553269279634,-14.6798782906499));
#154377=CARTESIAN_POINT('Ctrl Pts',(19.4448334167225,47.5716624386283,-6.24770840028006));
#154378=CARTESIAN_POINT('Ctrl Pts',(20.0930183932152,47.2879979492931,3.66142304665942));
#154379=CARTESIAN_POINT('Ctrl Pts',(15.9912032428313,47.004333459958,12.7049921569905));
#154380=CARTESIAN_POINT('Ctrl Pts',(8.10905922766536,46.7206689706228,18.7450944332872));
#154381=CARTESIAN_POINT('Ctrl Pts',(-1.69007065812247,46.4370044812877,
20.3538465170029));
#154382=CARTESIAN_POINT('Ctrl Pts',(-11.0896669504969,46.1533399919525,
17.1509385689327));
#154383=CARTESIAN_POINT('Ctrl Pts',(-17.8676601376735,45.8696755026174,
9.8935397140129));
#154384=CARTESIAN_POINT('Ctrl Pts',(-20.4217290618606,45.5860110132823,
0.297302862278477));
#154385=CARTESIAN_POINT('Ctrl Pts',(-18.1480904848286,45.3023465239471,
-9.36921654262662));
#154386=CARTESIAN_POINT('Ctrl Pts',(-11.5842337631254,45.0186820346119,
-16.8208482244296));
#154387=CARTESIAN_POINT('Ctrl Pts',(-2.28185808130925,44.7350175452768,
-20.296022530655));
#154388=CARTESIAN_POINT('Ctrl Pts',(7.55995005221281,44.4513530559417,-18.9732064258026));
#154389=CARTESIAN_POINT('Ctrl Pts',(15.6145820134597,44.1676885666065,-13.1651143334578));
#154390=CARTESIAN_POINT('Ctrl Pts',(19.9779185664375,43.8840240772714,-4.24478228191636));
#154391=CARTESIAN_POINT('Ctrl Pts',(19.6184646529456,43.6003595879362,5.67901853573306));
#154392=CARTESIAN_POINT('Ctrl Pts',(14.6211953673681,43.316695098601,14.2602963818193));
#154393=CARTESIAN_POINT('Ctrl Pts',(6.16746779962503,43.0330306092659,19.4704326559187));
#154394=CARTESIAN_POINT('Ctrl Pts',(-3.74425240280926,42.7493661199307,
20.0777483999609));
#154395=CARTESIAN_POINT('Ctrl Pts',(-12.7708293660599,42.4657016305956,
15.9386738523334));
#154396=CARTESIAN_POINT('Ctrl Pts',(-18.7783755439784,42.1820371412605,
8.03168841510866));
#154397=CARTESIAN_POINT('Ctrl Pts',(-20.3467038574354,41.8983726519253,
-1.77399239172543));
#154398=CARTESIAN_POINT('Ctrl Pts',(-17.1050606674842,41.6147081625902,
-11.1603004632384));
#154399=CARTESIAN_POINT('Ctrl Pts',(-9.81977213079062,41.331043673255,-17.9083076299081));
#154400=CARTESIAN_POINT('Ctrl Pts',(-0.213084292764702,41.0473791839199,
-20.4227814450494));
#154401=CARTESIAN_POINT('Ctrl Pts',(9.44397678424884,40.7637146945847,-18.1092989750195));
#154402=CARTESIAN_POINT('Ctrl Pts',(16.8684767776899,40.4800502052496,-11.5147686936652));
#154403=CARTESIAN_POINT('Ctrl Pts',(20.3052599804853,40.1963857159144,-2.19814103118507));
#154404=CARTESIAN_POINT('Ctrl Pts',(18.9418690342016,39.9127212265793,7.63812832827719));
#154405=CARTESIAN_POINT('Ctrl Pts',(13.1006102762966,39.6290567372441,15.6687401298467));
#154406=CARTESIAN_POINT('Ctrl Pts',(4.16236035226682,39.345392247909,19.9952535159209));
#154407=CARTESIAN_POINT('Ctrl Pts',(-5.75987375031193,39.0617277585738,
19.5948784443426));
#154408=CARTESIAN_POINT('Ctrl Pts',(-14.320470666033,38.7780632692387,14.5622637928079));
#154409=CARTESIAN_POINT('Ctrl Pts',(-19.4957007773038,38.4943987799036,
6.08712231436083));
#154410=CARTESIAN_POINT('Ctrl Pts',(-20.0621369613127,38.2107342905684,
-3.82701808376861));
#154411=CARTESIAN_POINT('Ctrl Pts',(-15.8858734059811,37.9270698012333,
-12.8364493921527));
#154412=CARTESIAN_POINT('Ctrl Pts',(-7.95418101433831,37.6434053118981,
-18.8113373065124));
#154413=CARTESIAN_POINT('Ctrl Pts',(1.85788395651131,37.359740822563,-20.3392151783517));
#154414=CARTESIAN_POINT('Ctrl Pts',(11.2307441820728,37.0760763332278,-17.0588918745468));
#154415=CARTESIAN_POINT('Ctrl Pts',(17.9486505703482,36.7924118438927,-9.74583755078384));
#154416=CARTESIAN_POINT('Ctrl Pts',(20.4234865151855,36.5087473545575,-0.128862099666414));
#154417=CARTESIAN_POINT('Ctrl Pts',(18.0701994950065,36.2250828652224,9.5185764203311));
#154418=CARTESIAN_POINT('Ctrl Pts',(11.4451078029419,35.9414183758872,16.91581846216));
#154419=CARTESIAN_POINT('Ctrl Pts',(2.11438659744718,35.6577538865521,20.3141521169065));
#154420=CARTESIAN_POINT('Ctrl Pts',(-7.7161767057437,35.3740893972169,18.9102095114761));
#154421=CARTESIAN_POINT('Ctrl Pts',(-15.7226317875749,35.0904249078818,
13.0358834329508));
#154422=CARTESIAN_POINT('Ctrl Pts',(-20.0122484096652,34.8067604185466,
4.07986762686163));
#154423=CARTESIAN_POINT('Ctrl Pts',(-19.5709590280071,34.5230959292115,
-5.84063099168422));
#154424=CARTESIAN_POINT('Ctrl Pts',(-14.5030845180251,34.2394314398763,
-14.3804014533863));
#154425=CARTESIAN_POINT('Ctrl Pts',(-6.00667341384557,33.9557669505412,
-19.5206372729111));
#154426=CARTESIAN_POINT('Ctrl Pts',(3.90971888766891,33.672102461206,-20.0461844991202));
#154427=CARTESIAN_POINT('Ctrl Pts',(12.9018507095002,33.3884379718709,-15.8328024900789));
#154428=CARTESIAN_POINT('Ctrl Pts',(18.8439799765745,33.1047734825357,-7.87653896414892));
#154429=CARTESIAN_POINT('Ctrl Pts',(20.3313789816317,32.8211089932007,1.94174516187317));
#154430=CARTESIAN_POINT('Ctrl Pts',(17.0124362121671,32.5374445038654,11.300994447569));
#154431=CARTESIAN_POINT('Ctrl Pts',(9.67173078559361,32.2537800145304,17.9886931745006));
#154432=CARTESIAN_POINT('Ctrl Pts',(0.0446505509054691,31.9701155251951,
20.4238344995783));
#154433=CARTESIAN_POINT('Ctrl Pts',(-9.59303974232004,31.6864510358601,
18.0308121466739));
#154434=CARTESIAN_POINT('Ctrl Pts',(-16.9628215725985,31.4027865465248,
11.3752135681193));
#154435=CARTESIAN_POINT('Ctrl Pts',(-20.322800167086,31.1191220571898,2.03067331054418));
#154436=CARTESIAN_POINT('Ctrl Pts',(-18.8780262724377,30.8354575678546,
-7.79424773882668));
#154437=CARTESIAN_POINT('Ctrl Pts',(-12.9713405484581,30.5517930785194,
-15.7759452787685));
#154438=CARTESIAN_POINT('Ctrl Pts',(-3.99645940922183,30.2681285891843,
-20.0295729065324));
#154439=CARTESIAN_POINT('Ctrl Pts',(2.61385460622837,30.0790189296275,-19.7061587075517));
#154440=CARTESIAN_POINT('Ctrl Pts',(5.68753054648386,29.9844640998491,-18.7750492568638));
#154441=CARTESIAN_POINT('Ctrl Pts',(2.3531054946966,53.8076420723014,19.4811662638601));
#154442=CARTESIAN_POINT('Ctrl Pts',(-0.83617071244833,53.713087242523,19.8663949131869));
#154443=CARTESIAN_POINT('Ctrl Pts',(-7.40443785082346,53.5239775829663,
19.0407256093285));
#154444=CARTESIAN_POINT('Ctrl Pts',(-15.5098945107332,53.2403130936311,
13.2965697206621));
#154445=CARTESIAN_POINT('Ctrl Pts',(-19.9473021734326,52.956648604296,4.41075449877604));
#154446=CARTESIAN_POINT('Ctrl Pts',(-19.669894528314,52.6729841149608,-5.51856432067145));
#154447=CARTESIAN_POINT('Ctrl Pts',(-14.7421444939989,52.3893196256257,
-14.1428932135538));
#154448=CARTESIAN_POINT('Ctrl Pts',(-6.3295289214286,52.1056551362905,-19.424034564584));
#154449=CARTESIAN_POINT('Ctrl Pts',(3.57948360566135,51.8219906469554,-20.113223571091));
#154450=CARTESIAN_POINT('Ctrl Pts',(12.6422576295486,51.5383261576202,-16.0476863277298));
#154451=CARTESIAN_POINT('Ctrl Pts',(18.7164187430947,51.2546616682851,-8.18844228314949));
#154452=CARTESIAN_POINT('Ctrl Pts',(20.3659968370911,50.9709971789499,1.60654112036962));
#154453=CARTESIAN_POINT('Ctrl Pts',(17.2010484704808,50.6873326896148,11.0217437387303));
#154454=CARTESIAN_POINT('Ctrl Pts',(9.96976022042066,50.4036682002796,17.831397130244));
#154455=CARTESIAN_POINT('Ctrl Pts',(0.38161689691564,50.1200037109445,20.4257004621254));
#154456=CARTESIAN_POINT('Ctrl Pts',(-9.29674161078674,49.8363392216093,
18.1913566435161));
#154457=CARTESIAN_POINT('Ctrl Pts',(-16.7773451313725,49.5526747322742,
11.6565669433827));
#154458=CARTESIAN_POINT('Ctrl Pts',(-20.2917756193281,49.269010242939,2.36615847744129));
#154459=CARTESIAN_POINT('Ctrl Pts',(-19.0092195734451,48.9853457536039,
-7.48361099588671));
#154460=CARTESIAN_POINT('Ctrl Pts',(-13.2328740606314,48.7016812642687,
-15.5642509414388));
#154461=CARTESIAN_POINT('Ctrl Pts',(-4.32827012952978,48.4180167749336,
-19.965493744835));
#154462=CARTESIAN_POINT('Ctrl Pts',(5.59953912679806,48.1343522855985,-19.6468833290901));
#154463=CARTESIAN_POINT('Ctrl Pts',(14.2036143917079,47.8506877962633,-14.6837393447495));
#154464=CARTESIAN_POINT('Ctrl Pts',(19.4499477339046,47.5670233069282,-6.24935165233257));
#154465=CARTESIAN_POINT('Ctrl Pts',(20.0983031939136,47.283358817593,3.66238606230469));
#154466=CARTESIAN_POINT('Ctrl Pts',(15.9954091973776,46.9996943282579,12.7083337829279));
#154467=CARTESIAN_POINT('Ctrl Pts',(8.11119204619121,46.7160298389227,18.7500247073859));
#154468=CARTESIAN_POINT('Ctrl Pts',(-1.69051517503973,46.4323653495876,
20.3591999198705));
#154469=CARTESIAN_POINT('Ctrl Pts',(-11.0925837188238,46.1487008602524,
17.155449553313));
#154470=CARTESIAN_POINT('Ctrl Pts',(-17.8723596318423,45.8650363709173,
9.89614188082356));
#154471=CARTESIAN_POINT('Ctrl Pts',(-20.4271003189756,45.5813718815822,
0.297381057915561));
#154472=CARTESIAN_POINT('Ctrl Pts',(-18.1528637368801,45.297707392247,-9.37168080365289));
#154473=CARTESIAN_POINT('Ctrl Pts',(-11.5872806108155,45.0140429029118,
-16.8252723895153));
#154474=CARTESIAN_POINT('Ctrl Pts',(-2.28245824824014,44.7303784135767,
-20.3013607248448));
#154475=CARTESIAN_POINT('Ctrl Pts',(7.56193844581962,44.4467139242416,-18.9781966971797));
#154476=CARTESIAN_POINT('Ctrl Pts',(15.6186889103088,44.1630494349064,-13.1685769792415));
#154477=CARTESIAN_POINT('Ctrl Pts',(19.9831730939516,43.8793849455713,-4.24589873082056));
#154478=CARTESIAN_POINT('Ctrl Pts',(19.6236246380542,43.5957204562361,5.68051221281708));
#154479=CARTESIAN_POINT('Ctrl Pts',(14.6250409868751,43.3120559669009,14.2640470788426));
#154480=CARTESIAN_POINT('Ctrl Pts',(6.16908994705435,43.0283914775658,19.4755537061303));
#154481=CARTESIAN_POINT('Ctrl Pts',(-3.74523720396384,42.7447269882306,
20.083029184395));
#154482=CARTESIAN_POINT('Ctrl Pts',(-12.774188308287,42.4610624988955,15.9428659907695));
#154483=CARTESIAN_POINT('Ctrl Pts',(-18.7833145715672,42.1773980095604,
8.03380088381365));
#154484=CARTESIAN_POINT('Ctrl Pts',(-20.3520553816638,41.8937335202252,
-1.77445898146556));
#154485=CARTESIAN_POINT('Ctrl Pts',(-17.1095595852073,41.6100690308901,
-11.1632358093634));
#154486=CARTESIAN_POINT('Ctrl Pts',(-9.82235489549016,41.3264045415549,
-17.9130178150487));
#154487=CARTESIAN_POINT('Ctrl Pts',(-0.213140337506071,41.0427400522198,
-20.4281529789587));
#154488=CARTESIAN_POINT('Ctrl Pts',(9.44646070847201,40.7590755628846,-18.1140620242536));
#154489=CARTESIAN_POINT('Ctrl Pts',(16.8729134698836,40.4754110735495,-11.5177972708775));
#154490=CARTESIAN_POINT('Ctrl Pts',(20.3106006042792,40.1917465842143,-2.19871917912825));
#154491=CARTESIAN_POINT('Ctrl Pts',(18.9468510633194,39.9080820948792,7.64013728408127));
#154492=CARTESIAN_POINT('Ctrl Pts',(13.1040559564319,39.624417605544,15.6728612711884));
#154493=CARTESIAN_POINT('Ctrl Pts',(4.16345512282173,39.3407531162089,20.0005126028173));
#154494=CARTESIAN_POINT('Ctrl Pts',(-5.76138869367294,39.0570886268737,
19.6000322258829));
#154495=CARTESIAN_POINT('Ctrl Pts',(-14.3242371899018,38.7734241375386,
14.5660939123227));
#154496=CARTESIAN_POINT('Ctrl Pts',(-19.500828473455,38.4897596482035,6.08872332958053));
#154497=CARTESIAN_POINT('Ctrl Pts',(-20.0674136396766,38.2060951588683,
-3.82802465368487));
#154498=CARTESIAN_POINT('Ctrl Pts',(-15.8900516570147,37.9224306695332,
-12.8398255935468));
#154499=CARTESIAN_POINT('Ctrl Pts',(-7.95627309729745,37.638766180198,-18.8162850035974));
#154500=CARTESIAN_POINT('Ctrl Pts',(1.8583726111394,37.3551016908629,-20.344564732932));
#154501=CARTESIAN_POINT('Ctrl Pts',(11.2336980560769,37.0714372015277,-17.0633786491032));
#154502=CARTESIAN_POINT('Ctrl Pts',(17.9533713663584,36.7877727121926,-9.74840086944935));
#154503=CARTESIAN_POINT('Ctrl Pts',(20.4288582345403,36.5041082228574,-0.128895992558966));
#154504=CARTESIAN_POINT('Ctrl Pts',(18.0749522604215,36.2204437335223,9.52107996550914));
#154505=CARTESIAN_POINT('Ctrl Pts',(11.4481180581729,35.9367792441871,16.9202676060106));
#154506=CARTESIAN_POINT('Ctrl Pts',(2.11494271656859,35.653114754852,20.3194950794811));
#154507=CARTESIAN_POINT('Ctrl Pts',(-7.71820618957644,35.3694502655168,
18.9151832136093));
#154508=CARTESIAN_POINT('Ctrl Pts',(-15.7267671033322,35.0857857761817,
13.0393120888398));
#154509=CARTESIAN_POINT('Ctrl Pts',(-20.0175119664913,34.8021212868465,
4.08094070044942));
#154510=CARTESIAN_POINT('Ctrl Pts',(-19.5761065183645,34.5184567975114,
-5.84216717555893));
#154511=CARTESIAN_POINT('Ctrl Pts',(-14.5068990723497,34.2347923081762,
-14.3841837400463));
#154512=CARTESIAN_POINT('Ctrl Pts',(-6.00825326975288,33.9511278188411,
-19.5257715277998));
#154513=CARTESIAN_POINT('Ctrl Pts',(3.91074720947659,33.6674633295059,-20.0514569816771));
#154514=CARTESIAN_POINT('Ctrl Pts',(12.9052441121519,33.3837988401708,-15.8369667826554));
#154515=CARTESIAN_POINT('Ctrl Pts',(18.8489362599963,33.1001343508356,-7.87861062578073));
#154516=CARTESIAN_POINT('Ctrl Pts',(20.3367264736328,32.8164698615006,1.94225587307272));
#154517=CARTESIAN_POINT('Ctrl Pts',(17.0169107711485,32.5328053721653,11.3039667992308));
#154518=CARTESIAN_POINT('Ctrl Pts',(9.67427460687796,32.2491408828303,17.9934245010726));
#154519=CARTESIAN_POINT('Ctrl Pts',(0.0446623068153865,31.965476393495,
20.4292063130764));
#154520=CARTESIAN_POINT('Ctrl Pts',(-9.59556289662872,31.68181190416,18.0355545473434));
#154521=CARTESIAN_POINT('Ctrl Pts',(-16.9672830312041,31.3981474148247,
11.3782054503749));
#154522=CARTESIAN_POINT('Ctrl Pts',(-20.3281454995571,31.1144829254897,
2.03120739099156));
#154523=CARTESIAN_POINT('Ctrl Pts',(-18.8829913196902,30.8308184361545,
-7.79629771540332));
#154524=CARTESIAN_POINT('Ctrl Pts',(-12.9747526115673,30.5471539468193,
-15.7800946999417));
#154525=CARTESIAN_POINT('Ctrl Pts',(-3.99750972752267,30.2634894574842,
-20.034840842762));
#154526=CARTESIAN_POINT('Ctrl Pts',(2.61454075052372,30.0743797979274,-19.7113420388087));
#154527=CARTESIAN_POINT('Ctrl Pts',(5.68902642746934,29.979824968149,-18.779987294375));
#154528=CARTESIAN_POINT('Ctrl Pts',(19.6072990237687,34.7131909274051,-9.96024412528404E-6));
#154529=CARTESIAN_POINT('Ctrl Pts',(19.6051257334099,34.7790974929144,-2.22615158862802));
#154530=CARTESIAN_POINT('Ctrl Pts',(19.2247615751805,34.8459182921537,-4.49814548577235));
#154531=CARTESIAN_POINT('Ctrl Pts',(17.6541669361253,34.982066720699,-8.8443680779837));
#154532=CARTESIAN_POINT('Ctrl Pts',(16.459287624803,35.0513943500052,-10.9170149204408));
#154533=CARTESIAN_POINT('Ctrl Pts',(14.1257986309207,35.1572659165541,-13.6515798112925));
#154534=CARTESIAN_POINT('Ctrl Pts',(13.2579527124495,35.192869792502,-14.5001112695659));
#154535=CARTESIAN_POINT('Ctrl Pts',(11.3589910586158,35.2647042519349,-16.0296243259392));
#154536=CARTESIAN_POINT('Ctrl Pts',(10.3285856967727,35.3009348354197,-16.711444618749));
#154537=CARTESIAN_POINT('Ctrl Pts',(8.13872141624569,35.3740227099338,-17.8796522508178));
#154538=CARTESIAN_POINT('Ctrl Pts',(6.97925654704325,35.4108800009631,-18.3660425448238));
#154539=CARTESIAN_POINT('Ctrl Pts',(4.56812365247668,35.4852212905734,-19.1115865401424));
#154540=CARTESIAN_POINT('Ctrl Pts',(3.31609378388077,35.5227052891545,-19.3691006045091));
#154541=CARTESIAN_POINT('Ctrl Pts',(-0.513185152093685,35.6360973462377,
-19.765594809601));
#154542=CARTESIAN_POINT('Ctrl Pts',(-3.16511233453893,35.7129454660794,
-19.5334189156156));
#154543=CARTESIAN_POINT('Ctrl Pts',(-8.23771061314954,35.8691485360688,
-17.9904986061458));
#154544=CARTESIAN_POINT('Ctrl Pts',(-10.6590208710778,35.9485034862166,
-16.6811693741488));
#154545=CARTESIAN_POINT('Ctrl Pts',(-13.7815841875545,36.0694160342216,
-14.0170336416718));
#154546=CARTESIAN_POINT('Ctrl Pts',(-14.7353235274366,36.1100335706873,
-13.0109757359875));
#154547=CARTESIAN_POINT('Ctrl Pts',(-16.4210555905682,36.1918953512225,
-10.8009539311759));
#154548=CARTESIAN_POINT('Ctrl Pts',(-17.1538248294759,36.2331395952921,
-9.59776924014349));
#154549=CARTESIAN_POINT('Ctrl Pts',(-18.3538700697427,36.3162547910449,
-7.04352978153187));
#154550=CARTESIAN_POINT('Ctrl Pts',(-18.8198292545331,36.3581257427282,
-5.69206220243587));
#154551=CARTESIAN_POINT('Ctrl Pts',(-19.4443868378344,36.4424943537185,
-2.89684367248235));
#154552=CARTESIAN_POINT('Ctrl Pts',(-19.6052856013604,36.4849920130255,
-1.45379270173059));
#154553=CARTESIAN_POINT('Ctrl Pts',(-19.6058478074296,36.5276213236376,
5.43562882172281E-6));
#154554=CARTESIAN_POINT('Ctrl Pts',(2.35308711660641,55.6631561682667,19.4810141131675));
#154555=CARTESIAN_POINT('Ctrl Pts',(-0.836177570637163,55.5686013384883,
19.86624137102));
#154556=CARTESIAN_POINT('Ctrl Pts',(-7.40437233443277,55.3794916789315,
19.040577712698));
#154557=CARTESIAN_POINT('Ctrl Pts',(-15.5097781103957,55.0958271895964,
13.2964668168065));
#154558=CARTESIAN_POINT('Ctrl Pts',(-19.9471456815097,54.8121627002612,
4.41072023820918));
#154559=CARTESIAN_POINT('Ctrl Pts',(-19.6697430247666,54.5284982109261,
-5.51852151147492));
#154560=CARTESIAN_POINT('Ctrl Pts',(-14.7420297594324,54.2448337215909,
-14.1427836181502));
#154561=CARTESIAN_POINT('Ctrl Pts',(-6.32948010341479,53.9611692322558,
-19.4238840093808));
#154562=CARTESIAN_POINT('Ctrl Pts',(3.57945598289861,53.6775047429206,-20.1130676885921));
#154563=CARTESIAN_POINT('Ctrl Pts',(12.6421595856548,53.3938402535855,-16.0475619479634));
#154564=CARTESIAN_POINT('Ctrl Pts',(18.716273712003,53.1101757642503,-8.18837881994133));
#154565=CARTESIAN_POINT('Ctrl Pts',(20.3658389755175,52.8265112749152,1.60652866949811));
#154566=CARTESIAN_POINT('Ctrl Pts',(17.2009151616198,52.54284678558,11.0216583145532));
#154567=CARTESIAN_POINT('Ctrl Pts',(9.96968294609888,52.2591822962449,17.8312589283967));
#154568=CARTESIAN_POINT('Ctrl Pts',(0.381613941123223,51.9755178069097,
20.4255421529369));
#154569=CARTESIAN_POINT('Ctrl Pts',(-9.29666955748432,51.6918533175746,
18.1912156516937));
#154570=CARTESIAN_POINT('Ctrl Pts',(-16.7772150983034,51.4081888282394,
11.6564765993009));
#154571=CARTESIAN_POINT('Ctrl Pts',(-20.2916183484425,51.1245243389043,
2.36614013857206));
#154572=CARTESIAN_POINT('Ctrl Pts',(-19.0090722426265,50.8408598495692,
-7.48355299426692));
#154573=CARTESIAN_POINT('Ctrl Pts',(-13.2327714994836,50.557195360234,-15.5641303109225));
#154574=CARTESIAN_POINT('Ctrl Pts',(-4.3282365833005,50.2735308708989,-19.96533900255));
#154575=CARTESIAN_POINT('Ctrl Pts',(5.59949572763116,49.9898663815637,-19.646731056189));
#154576=CARTESIAN_POINT('Ctrl Pts',(14.2035043067966,49.7062018922286,-14.683625538629));
#154577=CARTESIAN_POINT('Ctrl Pts',(19.4497969873469,49.4225374028934,-6.24930321681794));
#154578=CARTESIAN_POINT('Ctrl Pts',(20.0981474222916,49.1388729135583,3.66235767703155));
#154579=CARTESIAN_POINT('Ctrl Pts',(15.9952852251765,48.8552084242231,12.7082352871608));
#154580=CARTESIAN_POINT('Ctrl Pts',(8.11112918050874,48.571543934888,18.7498793855759));
#154581=CARTESIAN_POINT('Ctrl Pts',(-1.69050207272523,48.2878794455528,
20.35904212617));
#154582=CARTESIAN_POINT('Ctrl Pts',(-11.0924977459054,48.0042149562177,
17.1553165902359));
#154583=CARTESIAN_POINT('Ctrl Pts',(-17.8722211123635,47.7205504668825,
9.89606518091128));
#154584=CARTESIAN_POINT('Ctrl Pts',(-20.4269419990139,47.4368859775474,
0.297378753067758));
#154585=CARTESIAN_POINT('Ctrl Pts',(-18.1527230433581,47.1532214882123,
-9.37160816856904));
#154586=CARTESIAN_POINT('Ctrl Pts',(-11.5871908037557,46.8695569988771,
-16.8251419854719));
#154587=CARTESIAN_POINT('Ctrl Pts',(-2.28244055807874,46.585892509542,-20.3012033794262));
#154588=CARTESIAN_POINT('Ctrl Pts',(7.56187983711918,46.3022280202068,-18.9780496069259));
#154589=CARTESIAN_POINT('Ctrl Pts',(15.618567857874,46.0185635308717,-13.1684749163659));
#154590=CARTESIAN_POINT('Ctrl Pts',(19.9830182146419,45.7348990415365,-4.24586582304055));
#154591=CARTESIAN_POINT('Ctrl Pts',(19.6234725454198,45.4512345522014,5.6804681860849));
#154592=CARTESIAN_POINT('Ctrl Pts',(14.6249276356951,45.1675700628662,14.2639365255409));
#154593=CARTESIAN_POINT('Ctrl Pts',(6.1690421336071,44.8839055735311,19.4754027611177));
#154594=CARTESIAN_POINT('Ctrl Pts',(-3.74520817655413,44.6002410841959,
20.082873531152));
#154595=CARTESIAN_POINT('Ctrl Pts',(-12.7740893021154,44.3165765948608,
15.9427424258048));
#154596=CARTESIAN_POINT('Ctrl Pts',(-18.7831689917446,44.0329121055256,
8.03373861794982));
#154597=CARTESIAN_POINT('Ctrl Pts',(-20.351897643337,43.7492476161905,-1.77444522854548));
#154598=CARTESIAN_POINT('Ctrl Pts',(-17.1094269777999,43.4655831268553,
-11.163149288857));
#154599=CARTESIAN_POINT('Ctrl Pts',(-9.82227876746288,43.1819186375202,
-17.9128789804492));
#154600=CARTESIAN_POINT('Ctrl Pts',(-0.213138685564806,42.898254148185,
-20.4279946508386));
#154601=CARTESIAN_POINT('Ctrl Pts',(9.44638749380751,42.6145896588499,-18.1139216314637));
#154602=CARTESIAN_POINT('Ctrl Pts',(16.8727826965986,42.3309251695147,-11.5177080023473));
#154603=CARTESIAN_POINT('Ctrl Pts',(20.3104431872471,42.0472606801796,-2.19870213798534));
#154604=CARTESIAN_POINT('Ctrl Pts',(18.9467042160094,41.7635961908444,7.64007806930176));
#154605=CARTESIAN_POINT('Ctrl Pts',(13.1039543936255,41.4799317015093,15.6727397988915));
#154606=CARTESIAN_POINT('Ctrl Pts',(4.16342285401973,41.1962672121741,20.0003575891181));
#154607=CARTESIAN_POINT('Ctrl Pts',(-5.76134404010869,40.912602722839,19.5998803161013));
#154608=CARTESIAN_POINT('Ctrl Pts',(-14.3241261700974,40.6289382335039,
14.5659810180111));
#154609=CARTESIAN_POINT('Ctrl Pts',(-19.5006773325508,40.3452737441687,
6.08867613901365));
#154610=CARTESIAN_POINT('Ctrl Pts',(-20.0672581074617,40.0616092548336,
-3.82799498463215));
#154611=CARTESIAN_POINT('Ctrl Pts',(-15.8899285013867,39.7779447654984,
-12.8397260786543));
#154612=CARTESIAN_POINT('Ctrl Pts',(-7.95621143231152,39.4942802761632,
-18.8161391682379));
#154613=CARTESIAN_POINT('Ctrl Pts',(1.85835820784766,39.2106157868282,-20.3444070526613));
#154614=CARTESIAN_POINT('Ctrl Pts',(11.2336109894543,38.926951297493,-17.0632463996203));
#154615=CARTESIAN_POINT('Ctrl Pts',(17.9532322189983,38.6432868081578,-9.74832531460192));
#154616=CARTESIAN_POINT('Ctrl Pts',(20.4286999009559,38.3596223188227,-0.12889499355195));
#154617=CARTESIAN_POINT('Ctrl Pts',(18.0748121707474,38.0759578294876,9.52100617250831));
#154618=CARTESIAN_POINT('Ctrl Pts',(11.4480293296981,37.7922933401524,16.9201364657096));
#154619=CARTESIAN_POINT('Ctrl Pts',(2.11492632471884,37.5086288508173,20.3193375935092));
#154620=CARTESIAN_POINT('Ctrl Pts',(-7.71814636969478,37.2249643614821,
18.9150366117471));
#154621=CARTESIAN_POINT('Ctrl Pts',(-15.726645213299,36.941299872147,13.0392110278167));
#154622=CARTESIAN_POINT('Ctrl Pts',(-20.017356820919,36.6576353828118,4.08090907120032));
#154623=CARTESIAN_POINT('Ctrl Pts',(-19.5759547942569,36.3739708934767,
-5.84212189597385));
#154624=CARTESIAN_POINT('Ctrl Pts',(-14.5067866363524,36.0903064041415,
-14.3840722555241));
#154625=CARTESIAN_POINT('Ctrl Pts',(-6.00820670381315,35.8066419148064,
-19.5256201937797));
#154626=CARTESIAN_POINT('Ctrl Pts',(3.91071690116573,35.5229774254712,-20.0513015727259));
#154627=CARTESIAN_POINT('Ctrl Pts',(12.9051440864865,35.2393129361361,-15.836844039274));
#154628=CARTESIAN_POINT('Ctrl Pts',(18.8487901790361,34.9556484468009,-7.87854956109791));
#154629=CARTESIAN_POINT('Ctrl Pts',(20.3365688392524,34.6719839574659,1.94224081642136));
#154630=CARTESIAN_POINT('Ctrl Pts',(17.0167789114055,34.3883194681306,11.3038791944104));
#154631=CARTESIAN_POINT('Ctrl Pts',(9.67419956761905,34.1046549787955,17.9932850304986));
#154632=CARTESIAN_POINT('Ctrl Pts',(0.0446620780017708,33.8209904894603,
20.4290480022488));
#154633=CARTESIAN_POINT('Ctrl Pts',(-9.59548876001614,33.5373260001252,
18.0354147123321));
#154634=CARTESIAN_POINT('Ctrl Pts',(-16.9671510611812,33.2536615107901,
11.3781173646993));
#154635=CARTESIAN_POINT('Ctrl Pts',(-20.327988873431,32.9699970214549,2.03119144706522));
#154636=CARTESIAN_POINT('Ctrl Pts',(-18.882843118214,32.6863325321198,-7.79623688916886));
#154637=CARTESIAN_POINT('Ctrl Pts',(-12.974655776204,32.4026680427846,-15.7799732044501));
#154638=CARTESIAN_POINT('Ctrl Pts',(-3.99747079481186,32.1190035534495,
-20.0346838394028));
#154639=CARTESIAN_POINT('Ctrl Pts',(2.61450742368379,31.9298938938927,-19.7111920003019));
#154640=CARTESIAN_POINT('Ctrl Pts',(5.68898199535994,31.8353390641143,-18.7798406199905));
#154641=CARTESIAN_POINT('Ctrl Pts',(2.35247451361281,55.6585629685637,19.4759424235221));
#154642=CARTESIAN_POINT('Ctrl Pts',(-0.835954044174774,55.5640081387853,
19.8610686863525));
#154643=CARTESIAN_POINT('Ctrl Pts',(-7.4024480296698,55.3748984792284,19.0356203314463));
#154644=CARTESIAN_POINT('Ctrl Pts',(-15.5057382293109,55.0912339898934,
13.2930048013961));
#154645=CARTESIAN_POINT('Ctrl Pts',(-19.9419529445085,54.8075695005581,
4.40957186878231));
#154646=CARTESIAN_POINT('Ctrl Pts',(-19.6646212768537,54.5239050112231,
-5.51708469180273));
#154647=CARTESIAN_POINT('Ctrl Pts',(-14.7381916416059,54.2402405218879,
-14.1391013081035));
#154648=CARTESIAN_POINT('Ctrl Pts',(-6.32783201705067,53.9565760325528,
-19.4188266920463));
#154649=CARTESIAN_POINT('Ctrl Pts',(3.578523961509,53.6729115432176,-20.1078309249584));
#154650=CARTESIAN_POINT('Ctrl Pts',(12.6388680217749,53.3892470538825,-16.043383707438));
#154651=CARTESIAN_POINT('Ctrl Pts',(18.7114006150979,53.1055825645473,-8.18624684292945));
#154652=CARTESIAN_POINT('Ctrl Pts',(20.3605364075023,52.8219180752122,1.60611038358585));
#154653=CARTESIAN_POINT('Ctrl Pts',(17.1964366226151,52.5382535858769,11.0187886481856));
#154654=CARTESIAN_POINT('Ctrl Pts',(9.96708718002274,52.2545890965418,17.8266162724855));
#154655=CARTESIAN_POINT('Ctrl Pts',(0.381514580940291,51.9709246072066,
20.4202240336472));
#154656=CARTESIAN_POINT('Ctrl Pts',(-9.29424901920701,51.6872601178715,
18.1864792752938));
#154657=CARTESIAN_POINT('Ctrl Pts',(-16.7728468799808,51.4035956285364,
11.6534416476308));
#154658=CARTESIAN_POINT('Ctrl Pts',(-20.2863350982357,51.1199311392012,
2.36552407582162));
#154659=CARTESIAN_POINT('Ctrl Pts',(-19.0041229241428,50.8362666498662,
-7.48160453054787));
#154660=CARTESIAN_POINT('Ctrl Pts',(-13.2293261339785,50.552602160531,-15.5600779385785));
#154661=CARTESIAN_POINT('Ctrl Pts',(-4.32710965711362,50.2689376711959,
-19.9601407045388));
#154662=CARTESIAN_POINT('Ctrl Pts',(5.59803780861646,49.9852731818607,-19.641615712896));
#154663=CARTESIAN_POINT('Ctrl Pts',(14.1998061953725,49.7016086925256,-14.6798024199021));
#154664=CARTESIAN_POINT('Ctrl Pts',(19.4447329190163,49.4179442031904,-6.24767610993663));
#154665=CARTESIAN_POINT('Ctrl Pts',(20.0929145454661,49.1342797138553,3.6614041231438));
#154666=CARTESIAN_POINT('Ctrl Pts',(15.9911205946964,48.8506152245201,12.7049264931452));
#154667=CARTESIAN_POINT('Ctrl Pts',(8.10901731720995,48.566950735185,18.7449975520795));
#154668=CARTESIAN_POINT('Ctrl Pts',(-1.69006192324604,48.2832862458497,
20.3537413212014));
#154669=CARTESIAN_POINT('Ctrl Pts',(-11.0896096352173,47.9996217565146,
17.1508499268804));
#154670=CARTESIAN_POINT('Ctrl Pts',(-17.8675677913534,47.7159572671794,
9.89348858073751));
#154671=CARTESIAN_POINT('Ctrl Pts',(-20.4216235152184,47.4322927778444,
0.297301325713269));
#154672=CARTESIAN_POINT('Ctrl Pts',(-18.1479966891463,47.1486282885093,
-9.36916811923689));
#154673=CARTESIAN_POINT('Ctrl Pts',(-11.5841738917515,46.8649637991741,
-16.8207612883998));
#154674=CARTESIAN_POINT('Ctrl Pts',(-2.2818462878682,46.581299309839,-20.2959176337082));
#154675=CARTESIAN_POINT('Ctrl Pts',(7.55991097974546,46.2976348205038,-18.9731083656324));
#154676=CARTESIAN_POINT('Ctrl Pts',(15.6145013118357,46.0139703311687,-13.16504629154));
#154677=CARTESIAN_POINT('Ctrl Pts',(19.9778153135633,45.7303058418335,-4.24476034339613));
#154678=CARTESIAN_POINT('Ctrl Pts',(19.6183632578549,45.4466413524984,5.67898918457795));
#154679=CARTESIAN_POINT('Ctrl Pts',(14.621119799914,45.1629768631631,14.2602226796174));
#154680=CARTESIAN_POINT('Ctrl Pts',(6.1674359239932,44.8793123738281,19.4703320259092));
#154681=CARTESIAN_POINT('Ctrl Pts',(-3.74423305120258,44.5956478844928,
20.0776446311312));
#154682=CARTESIAN_POINT('Ctrl Pts',(-12.7707633619448,44.3119833951578,
15.9385914756894));
#154683=CARTESIAN_POINT('Ctrl Pts',(-18.7782784907623,44.0283189058226,
8.03164690453235));
#154684=CARTESIAN_POINT('Ctrl Pts',(-20.3465986985498,43.7446544164875,
-1.77398322311195));
#154685=CARTESIAN_POINT('Ctrl Pts',(-17.1049722625451,43.4609899271523,
-11.1602427829002));
#154686=CARTESIAN_POINT('Ctrl Pts',(-9.81972137877189,43.1773254378172,
-17.9082150735074));
#154687=CARTESIAN_POINT('Ctrl Pts',(-0.213083191470515,42.893660948482,
-20.4226758929682));
#154688=CARTESIAN_POINT('Ctrl Pts',(9.443927974472,42.6099964591469,-18.1092053798253));
#154689=CARTESIAN_POINT('Ctrl Pts',(16.868389595499,42.3263319698117,-11.5147091813111));
#154690=CARTESIAN_POINT('Ctrl Pts',(20.3051550357961,42.0426674804766,-2.19812967042301));
#154691=CARTESIAN_POINT('Ctrl Pts',(18.941771135994,41.7590029911413,7.63808885175711));
#154692=CARTESIAN_POINT('Ctrl Pts',(13.1005425677583,41.4753385018062,15.6686591483147));
#154693=CARTESIAN_POINT('Ctrl Pts',(4.16233883973193,41.191674012471,19.9951501734537));
#154694=CARTESIAN_POINT('Ctrl Pts',(-5.75984398126879,40.9080095231359,
19.5947771711538));
#154695=CARTESIAN_POINT('Ctrl Pts',(-14.3203966528292,40.6243450338009,
14.5621885299326));
#154696=CARTESIAN_POINT('Ctrl Pts',(-19.4956000167,40.3406805444657,6.08709085398259));
#154697=CARTESIAN_POINT('Ctrl Pts',(-20.0620332731684,40.0570160551306,
-3.82699830439993));
#154698=CARTESIAN_POINT('Ctrl Pts',(-15.8857913022283,39.7733515657954,
-12.8363830488904));
#154699=CARTESIAN_POINT('Ctrl Pts',(-7.95413990434726,39.4896870764602,
-18.8112400829384));
#154700=CARTESIAN_POINT('Ctrl Pts',(1.85787435431672,39.2060225871252,-20.3391100581702));
#154701=CARTESIAN_POINT('Ctrl Pts',(11.2306861376571,38.92235809779,-17.0588037082239));
#154702=CARTESIAN_POINT('Ctrl Pts',(17.9485578054405,38.6386936084548,-9.74578718088502));
#154703=CARTESIAN_POINT('Ctrl Pts',(20.4233809594614,38.3550291191197,-0.128861433661739));
#154704=CARTESIAN_POINT('Ctrl Pts',(18.0701061018895,38.0713646297846,9.51852722499672));
#154705=CARTESIAN_POINT('Ctrl Pts',(11.4450486506248,37.7877001404493,16.9157310352918));
#154706=CARTESIAN_POINT('Ctrl Pts',(2.11437566954724,37.5040356511143,20.3140471262575));
#154707=CARTESIAN_POINT('Ctrl Pts',(-7.71613682582219,37.2203711617791,
18.9101117769003));
#154708=CARTESIAN_POINT('Ctrl Pts',(-15.7225505275519,36.9367066724439,
13.0358160589347));
#154709=CARTESIAN_POINT('Ctrl Pts',(-20.0121449792825,36.6530421831088,
4.07984654069534));
#154710=CARTESIAN_POINT('Ctrl Pts',(-19.570857878601,36.3693776937737,-5.84060080529386));
#154711=CARTESIAN_POINT('Ctrl Pts',(-14.5030095606927,36.0857132044385,
-14.3803271303707));
#154712=CARTESIAN_POINT('Ctrl Pts',(-6.00664236988544,35.8020487151034,
-19.5205363835633));
#154713=CARTESIAN_POINT('Ctrl Pts',(3.90969868212814,35.5183842257682,-20.0460808931517));
#154714=CARTESIAN_POINT('Ctrl Pts',(12.9017840257226,35.2347197364331,-15.8327206611571));
#154715=CARTESIAN_POINT('Ctrl Pts',(18.8438825892667,34.9510552470979,-7.87649825435995));
#154716=CARTESIAN_POINT('Ctrl Pts',(20.3312738920437,34.6673907577629,1.94173512410548));
#154717=CARTESIAN_POINT('Ctrl Pts',(17.0123483056708,34.3837262684276,11.3009360443548));
#154718=CARTESIAN_POINT('Ctrl Pts',(9.67168075942046,34.1000617790925,17.988600194117));
#154719=CARTESIAN_POINT('Ctrl Pts',(0.0446503983630494,33.8163972897572,
20.4237289590255));
#154720=CARTESIAN_POINT('Ctrl Pts',(-9.59299031791114,33.5327328004222,
18.0307189233321));
#154721=CARTESIAN_POINT('Ctrl Pts',(-16.9627335925823,33.2490683110871,
11.375154844335));
#154722=CARTESIAN_POINT('Ctrl Pts',(-20.3226957496675,32.9654038217519,
2.03066268125984));
#154723=CARTESIAN_POINT('Ctrl Pts',(-18.8779274714526,32.6817393324168,
-7.79420718800329));
#154724=CARTESIAN_POINT('Ctrl Pts',(-12.9712759915485,32.3980748430816,
-15.7758642817733));
#154725=CARTESIAN_POINT('Ctrl Pts',(-3.99643345408108,32.1144103537465,
-20.0294682376252));
#154726=CARTESIAN_POINT('Ctrl Pts',(2.61383238833494,31.9253006941897,-19.7060586818794));
#154727=CARTESIAN_POINT('Ctrl Pts',(5.68750092507729,31.8307458644113,-18.7749514739398));
#154728=CARTESIAN_POINT('Ctrl Pts',(2.35186191061921,55.6539697688606,19.4708707338767));
#154729=CARTESIAN_POINT('Ctrl Pts',(-0.835730517712384,55.5594149390822,
19.855896001685));
#154730=CARTESIAN_POINT('Ctrl Pts',(-7.40052372490683,55.3703052795254,
19.0306629501947));
#154731=CARTESIAN_POINT('Ctrl Pts',(-15.5016983482262,55.0866407901903,
13.2895427859857));
#154732=CARTESIAN_POINT('Ctrl Pts',(-19.9367602075072,54.8029763008551,
4.40842349935545));
#154733=CARTESIAN_POINT('Ctrl Pts',(-19.6594995289409,54.51931181152,-5.51564787213054));
#154734=CARTESIAN_POINT('Ctrl Pts',(-14.7343535237793,54.2356473221848,
-14.1354189980568));
#154735=CARTESIAN_POINT('Ctrl Pts',(-6.32618393068655,53.9519828328497,
-19.4137693747118));
#154736=CARTESIAN_POINT('Ctrl Pts',(3.5775919401194,53.6683183435145,-20.1025941613248));
#154737=CARTESIAN_POINT('Ctrl Pts',(12.6355764578951,53.3846538541794,-16.0392054669125));
#154738=CARTESIAN_POINT('Ctrl Pts',(18.7065275181928,53.1009893648442,-8.18411486591757));
#154739=CARTESIAN_POINT('Ctrl Pts',(20.355233839487,52.8173248755091,1.60569209767359));
#154740=CARTESIAN_POINT('Ctrl Pts',(17.1919580836104,52.5336603861739,11.015918981818));
#154741=CARTESIAN_POINT('Ctrl Pts',(9.9644914139466,52.2499958968388,17.8219736165744));
#154742=CARTESIAN_POINT('Ctrl Pts',(0.381415220757358,51.9663314075036,
20.4149059143575));
#154743=CARTESIAN_POINT('Ctrl Pts',(-9.29182848092971,51.6826669181685,
18.181742898894));
#154744=CARTESIAN_POINT('Ctrl Pts',(-16.7684786616583,51.3990024288333,
11.6504066959607));
#154745=CARTESIAN_POINT('Ctrl Pts',(-20.2810518480289,51.1153379394982,
2.36490801307118));
#154746=CARTESIAN_POINT('Ctrl Pts',(-18.9991736056591,50.8316734501631,
-7.47965606682882));
#154747=CARTESIAN_POINT('Ctrl Pts',(-13.2258807684735,50.5480089608279,
-15.5560255662346));
#154748=CARTESIAN_POINT('Ctrl Pts',(-4.32598273092673,50.2643444714928,
-19.9549424065277));
#154749=CARTESIAN_POINT('Ctrl Pts',(5.59657988960176,49.9806799821576,-19.636500369603));
#154750=CARTESIAN_POINT('Ctrl Pts',(14.1961080839485,49.6970154928225,-14.6759793011752));
#154751=CARTESIAN_POINT('Ctrl Pts',(19.4396688506857,49.4133510034873,-6.24604900305533));
#154752=CARTESIAN_POINT('Ctrl Pts',(20.0876816686406,49.1296865141522,3.66045056925605));
#154753=CARTESIAN_POINT('Ctrl Pts',(15.9869559642162,48.846022024817,12.7016176991295));
#154754=CARTESIAN_POINT('Ctrl Pts',(8.10690545391116,48.5623575354819,18.7401157185831));
#154755=CARTESIAN_POINT('Ctrl Pts',(-1.68962177376686,48.2786930461467,
20.3484405162329));
#154756=CARTESIAN_POINT('Ctrl Pts',(-11.0867215245292,47.9950285568116,
17.1463832635249));
#154757=CARTESIAN_POINT('Ctrl Pts',(-17.8629144703433,47.7113640674764,
9.89091198056374));
#154758=CARTESIAN_POINT('Ctrl Pts',(-20.4163050314229,47.4276995781413,
0.297223898358779));
#154759=CARTESIAN_POINT('Ctrl Pts',(-18.1432703349345,47.1440350888062,
-9.36672806990475));
#154760=CARTESIAN_POINT('Ctrl Pts',(-11.5811569797474,46.860370599471,-16.8163805913277));
#154761=CARTESIAN_POINT('Ctrl Pts',(-2.28125201765766,46.5767061101359,
-20.2906318879902));
#154762=CARTESIAN_POINT('Ctrl Pts',(7.55794212237173,46.2930416208007,-18.9681671243389));
#154763=CARTESIAN_POINT('Ctrl Pts',(15.6104347657974,46.0093771314656,-13.1616176667141));
#154764=CARTESIAN_POINT('Ctrl Pts',(19.9726124124846,45.7257126421304,-4.2436548637517));
#154765=CARTESIAN_POINT('Ctrl Pts',(19.61325397029,45.4420481527953,5.67751018307102));
#154766=CARTESIAN_POINT('Ctrl Pts',(14.617311964133,45.1583836634601,14.256508833694));
#154767=CARTESIAN_POINT('Ctrl Pts',(6.1658297143793,44.874719174125,19.4652612907007));
#154768=CARTESIAN_POINT('Ctrl Pts',(-3.74325792585103,44.5910546847898,
20.0724157311104));
#154769=CARTESIAN_POINT('Ctrl Pts',(-12.7674374217743,44.3073901954547,
15.934440525574));
#154770=CARTESIAN_POINT('Ctrl Pts',(-18.77338798978,44.0237257061195,8.02955519111489));
#154771=CARTESIAN_POINT('Ctrl Pts',(-20.3412997537626,43.7400612167844,
-1.77352121767841));
#154772=CARTESIAN_POINT('Ctrl Pts',(-17.1005175472903,43.4563967274492,
-11.1573362769433));
#154773=CARTESIAN_POINT('Ctrl Pts',(-9.81716399008091,43.1727322381141,
-17.9035511665657));
#154774=CARTESIAN_POINT('Ctrl Pts',(-0.213027697376223,42.8890677487789,
-20.4173571350978));
#154775=CARTESIAN_POINT('Ctrl Pts',(9.44146845513648,42.6054032594438,-18.1044891281869));
#154776=CARTESIAN_POINT('Ctrl Pts',(16.8639964943994,42.3217387701086,-11.5117103602749));
#154777=CARTESIAN_POINT('Ctrl Pts',(20.2998668843451,42.0380742807735,-2.19755720286068));
#154778=CARTESIAN_POINT('Ctrl Pts',(18.9368380559786,41.7544097914383,7.63609963421245));
#154779=CARTESIAN_POINT('Ctrl Pts',(13.0971307418911,41.4707453021032,15.6645784977378));
#154780=CARTESIAN_POINT('Ctrl Pts',(4.16125482544413,41.187080812768,19.9899427577892));
#154781=CARTESIAN_POINT('Ctrl Pts',(-5.75834392242889,40.9034163234329,
19.5896740262063));
#154782=CARTESIAN_POINT('Ctrl Pts',(-14.3166671355611,40.6197518340978,
14.5583960418542));
#154783=CARTESIAN_POINT('Ctrl Pts',(-19.4905227008492,40.3360873447626,
6.08550556895152));
#154784=CARTESIAN_POINT('Ctrl Pts',(-20.056808438875,40.0524228554275,-3.82600162416772));
#154785=CARTESIAN_POINT('Ctrl Pts',(-15.8816541030699,39.7687583660923,
-12.8330400191265));
#154786=CARTESIAN_POINT('Ctrl Pts',(-7.95206837638299,39.4850938767571,
-18.8063409976389));
#154787=CARTESIAN_POINT('Ctrl Pts',(1.85739050078578,39.2014293874221,-20.3338130636791));
#154788=CARTESIAN_POINT('Ctrl Pts',(11.22776128586,38.9177648980869,-17.0543610168275));
#154789=CARTESIAN_POINT('Ctrl Pts',(17.9438833918827,38.6341004087517,-9.74324904716811));
#154790=CARTESIAN_POINT('Ctrl Pts',(20.418062017967,38.3504359194166,-0.128827873771525));
#154791=CARTESIAN_POINT('Ctrl Pts',(18.0654000330317,38.0667714300815,9.51604827748511));
#154792=CARTESIAN_POINT('Ctrl Pts',(11.4420679715514,37.7831069407463,16.911325604874));
#154793=CARTESIAN_POINT('Ctrl Pts',(2.11382501437564,37.4994424514112,20.3087566590058));
#154794=CARTESIAN_POINT('Ctrl Pts',(-7.7141272819496,37.215777962076,18.9051869420536));
#154795=CARTESIAN_POINT('Ctrl Pts',(-15.7184558418048,36.9321134727409,
13.0324210900526));
#154796=CARTESIAN_POINT('Ctrl Pts',(-20.0069331376461,36.6484489834057,
4.07878401019037));
#154797=CARTESIAN_POINT('Ctrl Pts',(-19.5657609629451,36.3647844940706,
-5.83907971461386));
#154798=CARTESIAN_POINT('Ctrl Pts',(-14.4992324850331,36.0811200047354,
-14.3765820052173));
#154799=CARTESIAN_POINT('Ctrl Pts',(-6.00507803595772,35.7974555154003,
-19.515452573347));
#154800=CARTESIAN_POINT('Ctrl Pts',(3.90868046309055,35.5137910260651,-20.0408602135774));
#154801=CARTESIAN_POINT('Ctrl Pts',(12.8984239649587,35.23012653673,-15.8285972830403));
#154802=CARTESIAN_POINT('Ctrl Pts',(18.8389749994973,34.9464620473948,-7.87444694762198));
#154803=CARTESIAN_POINT('Ctrl Pts',(20.3259789448351,34.6627975580598,1.94122943178962));
#154804=CARTESIAN_POINT('Ctrl Pts',(17.0079176999362,34.3791330687245,11.2979928942992));
#154805=CARTESIAN_POINT('Ctrl Pts',(9.66916195122188,34.0954685793894,17.9839153577354));
#154806=CARTESIAN_POINT('Ctrl Pts',(0.0446387187243297,33.8118040900542,
20.4184099158022));
#154807=CARTESIAN_POINT('Ctrl Pts',(-9.59049187580613,33.5281396007191,
18.026023134332));
#154808=CARTESIAN_POINT('Ctrl Pts',(-16.9583161239834,33.244475111384,11.3721923239707));
#154809=CARTESIAN_POINT('Ctrl Pts',(-20.3174026259039,32.9608106220488,
2.03013391545447));
#154810=CARTESIAN_POINT('Ctrl Pts',(-18.8730118246912,32.6771461327137,
-7.79217748683771));
#154811=CARTESIAN_POINT('Ctrl Pts',(-12.9678962068931,32.3934816433785,
-15.7717553590965));
#154812=CARTESIAN_POINT('Ctrl Pts',(-3.9953961133503,32.1098171540434,-20.0242526358475));
#154813=CARTESIAN_POINT('Ctrl Pts',(2.6131573529861,31.9207074944866,-19.7009253634569));
#154814=CARTESIAN_POINT('Ctrl Pts',(5.68601985479465,31.8261526647082,-18.7700623278891));
#154815=CARTESIAN_POINT('Ctrl Pts',(2.35124930762562,55.6493765691575,19.4657990442313));
#154816=CARTESIAN_POINT('Ctrl Pts',(-0.835506991249996,55.5548217393791,
19.8507233170175));
#154817=CARTESIAN_POINT('Ctrl Pts',(-7.39859942014385,55.3657120798223,
19.025705568943));
#154818=CARTESIAN_POINT('Ctrl Pts',(-15.4976584671414,55.0820475904872,
13.2860807705753));
#154819=CARTESIAN_POINT('Ctrl Pts',(-19.931567470506,54.798383101152,4.40727512992858));
#154820=CARTESIAN_POINT('Ctrl Pts',(-19.654377781028,54.5147186118169,-5.51421105245834));
#154821=CARTESIAN_POINT('Ctrl Pts',(-14.7305154059527,54.2310541224818,
-14.13173668801));
#154822=CARTESIAN_POINT('Ctrl Pts',(-6.32453584432243,53.9473896331466,
-19.4087120573774));
#154823=CARTESIAN_POINT('Ctrl Pts',(3.57665991872979,53.6637251438114,-20.0973573976911));
#154824=CARTESIAN_POINT('Ctrl Pts',(12.6322848940153,53.3800606544763,-16.035027226387));
#154825=CARTESIAN_POINT('Ctrl Pts',(18.7016544212876,53.0963961651411,-8.18198288890569));
#154826=CARTESIAN_POINT('Ctrl Pts',(20.3499312714717,52.812731675806,1.60527381176133));
#154827=CARTESIAN_POINT('Ctrl Pts',(17.1874795446057,52.5290671864708,11.0130493154504));
#154828=CARTESIAN_POINT('Ctrl Pts',(9.96189564787046,52.2454026971357,17.8173309606632));
#154829=CARTESIAN_POINT('Ctrl Pts',(0.381315860574426,51.9617382078005,
20.4095877950678));
#154830=CARTESIAN_POINT('Ctrl Pts',(-9.2894079426524,51.6780737184654,18.1770065224941));
#154831=CARTESIAN_POINT('Ctrl Pts',(-16.7641104433357,51.3944092291302,
11.6473717442906));
#154832=CARTESIAN_POINT('Ctrl Pts',(-20.2757685978221,51.1107447397951,
2.36429195032073));
#154833=CARTESIAN_POINT('Ctrl Pts',(-18.9942242871754,50.82708025046,-7.47770760310978));
#154834=CARTESIAN_POINT('Ctrl Pts',(-13.2224354029684,50.5434157611248,
-15.5519731938906));
#154835=CARTESIAN_POINT('Ctrl Pts',(-4.32485580473984,50.2597512717897,
-19.9497441085165));
#154836=CARTESIAN_POINT('Ctrl Pts',(5.59512197058706,49.9760867824545,-19.6313850263099));
#154837=CARTESIAN_POINT('Ctrl Pts',(14.1924099725245,49.6924222931194,-14.6721561824483));
#154838=CARTESIAN_POINT('Ctrl Pts',(19.4346047823551,49.4087578037842,-6.24442189617403));
#154839=CARTESIAN_POINT('Ctrl Pts',(20.0824487918151,49.1250933144491,3.6594970153683));
#154840=CARTESIAN_POINT('Ctrl Pts',(15.982791333736,48.8414288251139,12.6983089051138));
#154841=CARTESIAN_POINT('Ctrl Pts',(8.10479359061236,48.5577643357788,18.7352338850867));
#154842=CARTESIAN_POINT('Ctrl Pts',(-1.68918162428767,48.2740998464436,
20.3431397112644));
#154843=CARTESIAN_POINT('Ctrl Pts',(-11.0838334138411,47.9904353571085,
17.1419166001694));
#154844=CARTESIAN_POINT('Ctrl Pts',(-17.8582611493331,47.7067708677733,
9.88833538038999));
#154845=CARTESIAN_POINT('Ctrl Pts',(-20.4109865476274,47.4231063784382,
0.297146471004289));
#154846=CARTESIAN_POINT('Ctrl Pts',(-18.1385439807228,47.1394418891031,
-9.3642880205726));
#154847=CARTESIAN_POINT('Ctrl Pts',(-11.5781400677432,46.8557773997679,
-16.8119998942556));
#154848=CARTESIAN_POINT('Ctrl Pts',(-2.28065774744712,46.5721129104328,
-20.2853461422722));
#154849=CARTESIAN_POINT('Ctrl Pts',(7.55597326499801,46.2884484210976,-18.9632258830455));
#154850=CARTESIAN_POINT('Ctrl Pts',(15.6063682197591,46.0047839317625,-13.1581890418883));
#154851=CARTESIAN_POINT('Ctrl Pts',(19.967409511406,45.7211194424273,-4.24254938410727));
#154852=CARTESIAN_POINT('Ctrl Pts',(19.6081446827251,45.4374549530922,5.67603118156409));
#154853=CARTESIAN_POINT('Ctrl Pts',(14.6135041283519,45.153790463757,14.2527949877705));
#154854=CARTESIAN_POINT('Ctrl Pts',(6.16422350476539,44.8701259744219,19.4601905554922));
#154855=CARTESIAN_POINT('Ctrl Pts',(-3.74228280049948,44.5864614850867,
20.0671868310897));
#154856=CARTESIAN_POINT('Ctrl Pts',(-12.7641114816037,44.3027969957516,
15.9302895754586));
#154857=CARTESIAN_POINT('Ctrl Pts',(-18.7684974887977,44.0191325064164,
8.02746347769743));
#154858=CARTESIAN_POINT('Ctrl Pts',(-20.3360008089754,43.7354680170813,
-1.77305921224488));
#154859=CARTESIAN_POINT('Ctrl Pts',(-17.0960628320355,43.4518035277461,
-11.1544297709865));
#154860=CARTESIAN_POINT('Ctrl Pts',(-9.81460660138991,43.168139038411,-17.8988872596239));
#154861=CARTESIAN_POINT('Ctrl Pts',(-0.212972203281932,42.8844745490758,
-20.4120383772274));
#154862=CARTESIAN_POINT('Ctrl Pts',(9.43900893580097,42.6008100597407,-18.0997728765485));
#154863=CARTESIAN_POINT('Ctrl Pts',(16.8596033932998,42.3171455704055,-11.5087115392387));
#154864=CARTESIAN_POINT('Ctrl Pts',(20.2945787328941,42.0334810810704,-2.19698473529835));
#154865=CARTESIAN_POINT('Ctrl Pts',(18.9319049759631,41.7498165917352,7.6341104166678));
#154866=CARTESIAN_POINT('Ctrl Pts',(13.093718916024,41.4661521024001,15.6604978471609));
#154867=CARTESIAN_POINT('Ctrl Pts',(4.16017081115633,41.1824876130649,19.9847353421248));
#154868=CARTESIAN_POINT('Ctrl Pts',(-5.75684386358899,40.8988231237298,
19.5845708812588));
#154869=CARTESIAN_POINT('Ctrl Pts',(-14.3129376182929,40.6151586343947,
14.5546035537758));
#154870=CARTESIAN_POINT('Ctrl Pts',(-19.4854453849984,40.3314941450595,
6.08392028392046));
#154871=CARTESIAN_POINT('Ctrl Pts',(-20.0515836045816,40.0478296557244,
-3.8250049439355));
#154872=CARTESIAN_POINT('Ctrl Pts',(-15.8775169039115,39.7641651663892,
-12.8296969893626));
#154873=CARTESIAN_POINT('Ctrl Pts',(-7.94999684841872,39.480500677054,-18.8014419123395));
#154874=CARTESIAN_POINT('Ctrl Pts',(1.85690664725484,39.196836187719,-20.3285160691879));
#154875=CARTESIAN_POINT('Ctrl Pts',(11.2248364340628,38.9131716983838,-17.049918325431));
#154876=CARTESIAN_POINT('Ctrl Pts',(17.9392089783248,38.6295072090486,-9.7407109134512));
#154877=CARTESIAN_POINT('Ctrl Pts',(20.4127430764725,38.3458427197135,-0.128794313881315));
#154878=CARTESIAN_POINT('Ctrl Pts',(18.0606939641738,38.0621782303784,9.51356932997351));
#154879=CARTESIAN_POINT('Ctrl Pts',(11.4390872924781,37.7785137410432,16.9069201744562));
#154880=CARTESIAN_POINT('Ctrl Pts',(2.11327435920404,37.4948492517081,20.3034661917541));
#154881=CARTESIAN_POINT('Ctrl Pts',(-7.712117738077,37.2111847623729,18.9002621072068));
#154882=CARTESIAN_POINT('Ctrl Pts',(-15.7143611560578,36.9275202730378,
13.0290261211706));
#154883=CARTESIAN_POINT('Ctrl Pts',(-20.0017212960097,36.6438557837026,
4.07772147968539));
#154884=CARTESIAN_POINT('Ctrl Pts',(-19.5606640472892,36.3601912943675,
-5.83755862393387));
#154885=CARTESIAN_POINT('Ctrl Pts',(-14.4954554093735,36.0765268050323,
-14.3728368800639));
#154886=CARTESIAN_POINT('Ctrl Pts',(-6.00351370203,35.7928623156972,-19.5103687631306));
#154887=CARTESIAN_POINT('Ctrl Pts',(3.90766224405295,35.509197826362,-20.0356395340032));
#154888=CARTESIAN_POINT('Ctrl Pts',(12.8950639041948,35.2255333370269,-15.8244739049234));
#154889=CARTESIAN_POINT('Ctrl Pts',(18.8340674097279,34.9418688476917,-7.87239564088401));
#154890=CARTESIAN_POINT('Ctrl Pts',(20.3206839976264,34.6582043583567,1.94072373947375));
#154891=CARTESIAN_POINT('Ctrl Pts',(17.0034870942015,34.3745398690214,11.2950497442436));
#154892=CARTESIAN_POINT('Ctrl Pts',(9.6666431430233,34.0908753796863,17.9792305213538));
#154893=CARTESIAN_POINT('Ctrl Pts',(0.04462703908561,33.8072108903511,20.4130908725788));
#154894=CARTESIAN_POINT('Ctrl Pts',(-9.58799343370113,33.523546401016,18.0213273453319));
#154895=CARTESIAN_POINT('Ctrl Pts',(-16.9538986553845,33.2398819116809,
11.3692298036064));
#154896=CARTESIAN_POINT('Ctrl Pts',(-20.3121095021403,32.9562174223457,
2.0296051496491));
#154897=CARTESIAN_POINT('Ctrl Pts',(-18.8680961779298,32.6725529330106,
-7.79014778567214));
#154898=CARTESIAN_POINT('Ctrl Pts',(-12.9645164222377,32.3888884436754,
-15.7676464364197));
#154899=CARTESIAN_POINT('Ctrl Pts',(-3.99435877261951,32.1052239543403,
-20.0190370340698));
#154900=CARTESIAN_POINT('Ctrl Pts',(2.61248231763726,31.9161142947835,-19.6957920450345));
#154901=CARTESIAN_POINT('Ctrl Pts',(5.684538784512,31.8215594650051,-18.7651731818384));
#154902=CARTESIAN_POINT('Ctrl Pts',(2.32499489361428,55.4525251533119,19.2484409165708));
#154903=CARTESIAN_POINT('Ctrl Pts',(-0.825927285719014,55.3579703235335,
19.6290368312674));
#154904=CARTESIAN_POINT('Ctrl Pts',(-7.31612921601654,55.1688606639768,
18.813246372444));
#154905=CARTESIAN_POINT('Ctrl Pts',(-15.3245207063658,54.8851961746416,
13.1377086815575));
#154906=CARTESIAN_POINT('Ctrl Pts',(-19.7090215990246,54.6015316853065,
4.35805929734841));
#154907=CARTESIAN_POINT('Ctrl Pts',(-19.4348742990482,54.3178671959714,
-5.45263306650719));
#154908=CARTESIAN_POINT('Ctrl Pts',(-14.5660246419556,54.0342027066362,
-13.9739234002933));
#154909=CARTESIAN_POINT('Ctrl Pts',(-6.25390357157437,53.750538217301,-19.1919698858997));
#154910=CARTESIAN_POINT('Ctrl Pts',(3.53671614488966,53.4668737279659,-19.8729246705337));
#154911=CARTESIAN_POINT('Ctrl Pts',(12.491217870594,53.1832092386308,-15.8559597752955));
#154912=CARTESIAN_POINT('Ctrl Pts',(18.492807411069,52.8995447492956,-8.0906124455394));
#154913=CARTESIAN_POINT('Ctrl Pts',(20.1226783565312,52.6158802599605,1.58734727266439));
#154914=CARTESIAN_POINT('Ctrl Pts',(16.9955421586899,52.3322157706253,10.8900636139818));
#154915=CARTESIAN_POINT('Ctrl Pts',(9.85064853032163,52.0485512812902,17.6183599930405));
#154916=CARTESIAN_POINT('Ctrl Pts',(0.37705756702019,51.764886791955,20.1816683969376));
#154917=CARTESIAN_POINT('Ctrl Pts',(-9.18567058791066,51.4812223026199,
17.9740189624988));
#154918=CARTESIAN_POINT('Ctrl Pts',(-16.5769010866546,51.1975578132847,
11.5173023870012));
#154919=CARTESIAN_POINT('Ctrl Pts',(-20.0493435889592,50.9138933239496,
2.33788926101594));
#154920=CARTESIAN_POINT('Ctrl Pts',(-18.782110637875,50.6302288346144,-7.39420201515054));
#154921=CARTESIAN_POINT('Ctrl Pts',(-13.0747768813237,50.3465643452793,
-15.3783000934356));
#154922=CARTESIAN_POINT('Ctrl Pts',(-4.27655896815896,50.0628998559441,
-19.7269599080372));
#154923=CARTESIAN_POINT('Ctrl Pts',(5.53263972709995,49.779235366609,-19.4121560280371));
#154924=CARTESIAN_POINT('Ctrl Pts',(14.0339194829231,49.4955708772738,-14.5083082370103));
#154925=CARTESIAN_POINT('Ctrl Pts',(19.2175732824715,49.2119063879387,-6.17468874411822));
#154926=CARTESIAN_POINT('Ctrl Pts',(19.8581826421499,48.9282418986035,3.61863042017902));
#154927=CARTESIAN_POINT('Ctrl Pts',(15.8043071702995,48.6445774092684,12.5565034472994));
#154928=CARTESIAN_POINT('Ctrl Pts',(8.01428516352118,48.3609129199332,18.5260124495264));
#154929=CARTESIAN_POINT('Ctrl Pts',(-1.67031807517956,48.0772484305981,
20.1159623554698));
#154930=CARTESIAN_POINT('Ctrl Pts',(-10.9600572414944,47.7935839412629,
16.9504881706475));
#154931=CARTESIAN_POINT('Ctrl Pts',(-17.6588331060421,47.5099194519278,
9.77790965865729));
#154932=CARTESIAN_POINT('Ctrl Pts',(-20.18305152782,47.2262549625926,0.293828155811846));
#154933=CARTESIAN_POINT('Ctrl Pts',(-17.9359859430751,46.9425904732575,
-9.25971447776634));
#154934=CARTESIAN_POINT('Ctrl Pts',(-11.4488438389931,46.6589259839223,
-16.6242557340227));
#154935=CARTESIAN_POINT('Ctrl Pts',(-2.2551890241383,46.3752614945872,-20.0588141829296));
#154936=CARTESIAN_POINT('Ctrl Pts',(7.47159366326693,46.0915970052521,-18.7514583990392));
#154937=CARTESIAN_POINT('Ctrl Pts',(15.4320876752591,45.8079325159169,-13.0112479779224));
#154938=CARTESIAN_POINT('Ctrl Pts',(19.7444280366068,45.5242680265818,-4.19517168506042));
#154939=CARTESIAN_POINT('Ctrl Pts',(19.3891752156577,45.2406035372466,5.61264540269537));
#154940=CARTESIAN_POINT('Ctrl Pts',(14.4503111663073,44.9569390479115,14.0936301624802));
#154941=CARTESIAN_POINT('Ctrl Pts',(6.09538594988381,44.6732745585763,19.2428733322712));
#154942=CARTESIAN_POINT('Ctrl Pts',(-3.70049171400454,44.3896100692412,
19.8430911159138));
#154943=CARTESIAN_POINT('Ctrl Pts',(-12.6215711885806,44.105945579906,15.7523917133707));
#154944=CARTESIAN_POINT('Ctrl Pts',(-18.5589045895573,43.8222810905709,
7.93781861694916));
#154945=CARTESIAN_POINT('Ctrl Pts',(-20.1089031752381,43.5386166012357,
-1.75325897937906));
#154946=CARTESIAN_POINT('Ctrl Pts',(-16.9051464639723,43.2549521119006,
-11.02986522998));
#154947=CARTESIAN_POINT('Ctrl Pts',(-9.70500422891889,42.9712876225654,
-17.6990055335474));
#154948=CARTESIAN_POINT('Ctrl Pts',(-0.210593884955166,42.6876231332303,
-20.1840916113531));
#154949=CARTESIAN_POINT('Ctrl Pts',(9.33360096427893,42.4039586438951,-17.8976478063316));
#154950=CARTESIAN_POINT('Ctrl Pts',(16.6713276318887,42.12029415456,-11.3801906376871));
#154951=CARTESIAN_POINT('Ctrl Pts',(20.0679436707092,41.8366296652248,-2.17245041119846));
#154952=CARTESIAN_POINT('Ctrl Pts',(18.7204872610169,41.5529651758897,7.54885823618261));
#154953=CARTESIAN_POINT('Ctrl Pts',(12.9474978074302,41.2693006865546,15.4856128224382));
#154954=CARTESIAN_POINT('Ctrl Pts',(4.11371305596487,40.9856361972194,19.7615603850772));
#154955=CARTESIAN_POINT('Ctrl Pts',(-5.69255562759324,40.7019717078843,
19.3658646692227));
#154956=CARTESIAN_POINT('Ctrl Pts',(-14.1531011639442,40.4183072185491,
14.3920683504143));
#154957=CARTESIAN_POINT('Ctrl Pts',(-19.2678461342498,40.134642729214,6.01597949687477));
#154958=CARTESIAN_POINT('Ctrl Pts',(-19.8276621348665,39.8509782398788,
-3.78229007684054));
#154959=CARTESIAN_POINT('Ctrl Pts',(-15.7002083685513,39.5673137505437,
-12.686424285195));
#154960=CARTESIAN_POINT('Ctrl Pts',(-7.8612170785216,39.2836492612085,-18.5914811137912));
#154961=CARTESIAN_POINT('Ctrl Pts',(1.83617006735736,38.9999847718734,-20.1015020195678));
#154962=CARTESIAN_POINT('Ctrl Pts',(11.0994856427547,38.7163202825382,-16.859517265584));
#154963=CARTESIAN_POINT('Ctrl Pts',(17.7388769687032,38.4326557932031,-9.63193375415516));
#154964=CARTESIAN_POINT('Ctrl Pts',(20.1847884409948,38.148991303868,-0.12735603287229));
#154965=CARTESIAN_POINT('Ctrl Pts',(17.8590052988363,37.8653268145328,9.4073287223333));
#154966=CARTESIAN_POINT('Ctrl Pts',(11.3113439036215,37.5816623251977,16.7181160136924));
#154967=CARTESIAN_POINT('Ctrl Pts',(2.08967485184964,37.2979978358625,20.0767318809684));
#154968=CARTESIAN_POINT('Ctrl Pts',(-7.62599442925154,37.0143333465273,
18.6891977566313));
#154969=CARTESIAN_POINT('Ctrl Pts',(-15.5388746240397,36.7306688571922,
12.8835274547979));
#154970=CARTESIAN_POINT('Ctrl Pts',(-19.7783566544479,36.447004367857,4.03218445804355));
#154971=CARTESIAN_POINT('Ctrl Pts',(-19.3422248048934,36.163339878522,-5.77236902336261));
#154972=CARTESIAN_POINT('Ctrl Pts',(-14.3335807382467,35.8796753891867,
-14.2123315163459));
#154973=CARTESIAN_POINT('Ctrl Pts',(-5.93647081941352,35.5960108998517,
-19.2924911824296));
#154974=CARTESIAN_POINT('Ctrl Pts',(3.86402428529894,35.3123464105164,-19.8118961236782));
#154975=CARTESIAN_POINT('Ctrl Pts',(12.7510613000282,35.0286819211814,-15.6477576999141));
#154976=CARTESIAN_POINT('Ctrl Pts',(18.6237421338962,34.7450174318461,-7.78448249497116));
#154977=CARTESIAN_POINT('Ctrl Pts',(20.093757688683,34.4613529425111,1.91905121165081));
#154978=CARTESIAN_POINT('Ctrl Pts',(16.813603991288,34.1776884531758,11.1689147418606));
#154979=CARTESIAN_POINT('Ctrl Pts',(9.55869422022682,33.8940239638408,17.778451819285));
#154980=CARTESIAN_POINT('Ctrl Pts',(0.0441264831404723,33.6103594745056,
20.1851318772931));
#154981=CARTESIAN_POINT('Ctrl Pts',(-9.48091734348675,33.3266949851705,
17.8200792453289));
#154982=CARTESIAN_POINT('Ctrl Pts',(-16.7645785725748,33.0430304958353,
11.2422646451366));
#154983=CARTESIAN_POINT('Ctrl Pts',(-20.0852613408449,32.7593660065002,
2.0069437579902));
#154984=CARTESIAN_POINT('Ctrl Pts',(-18.6574256024406,32.475701517165,-7.70316059286179));
#154985=CARTESIAN_POINT('Ctrl Pts',(-12.8196685084334,32.1920370278299,
-15.5915497502714));
#154986=CARTESIAN_POINT('Ctrl Pts',(-3.94990131272888,31.9083725384947,
-19.7955112435984));
#154987=CARTESIAN_POINT('Ctrl Pts',(2.58355223125832,31.7192628789379,-19.4757926840709));
#154988=CARTESIAN_POINT('Ctrl Pts',(5.62106434382722,31.6247080491596,-18.5556383510944));
#154989=CARTESIAN_POINT('Ctrl Pts',(2.29623240287978,54.9887272875339,19.0103186286308));
#154990=CARTESIAN_POINT('Ctrl Pts',(-0.815983788566323,54.8941724577555,
19.3862392958837));
#154991=CARTESIAN_POINT('Ctrl Pts',(-7.22546411714879,54.7050627981988,
18.5805245364269));
#154992=CARTESIAN_POINT('Ctrl Pts',(-15.1350380983662,54.4213983088636,
12.9752015336346));
#154993=CARTESIAN_POINT('Ctrl Pts',(-19.4651871309031,54.1377338195285,
4.30414963445148));
#154994=CARTESIAN_POINT('Ctrl Pts',(-19.1944890608874,53.8540693301933,
-5.38518456035737));
#154995=CARTESIAN_POINT('Ctrl Pts',(-14.3858367459639,53.5704048408582,
-13.8010697766533));
#154996=CARTESIAN_POINT('Ctrl Pts',(-6.17654920598262,53.286740351523,-18.9545697240664));
#154997=CARTESIAN_POINT('Ctrl Pts',(3.4929702879451,53.0030758621879,-19.6271015565293));
#154998=CARTESIAN_POINT('Ctrl Pts',(12.3367033313028,52.7194113728527,-15.6598253868265));
#154999=CARTESIAN_POINT('Ctrl Pts',(18.26405653133,52.4357468835176,-7.99053357547642));
#155000=CARTESIAN_POINT('Ctrl Pts',(19.8737654420741,52.1520823941824,1.56771218797512));
#155001=CARTESIAN_POINT('Ctrl Pts',(16.7853116203566,51.8684179048472,10.7553561877176));
#155002=CARTESIAN_POINT('Ctrl Pts',(9.7287983418804,51.5847534155121,17.4004251975624));
#155003=CARTESIAN_POINT('Ctrl Pts',(0.372393496635935,51.301088926177,19.9320260995471));
#155004=CARTESIAN_POINT('Ctrl Pts',(-9.07204611197383,51.0174244368418,
17.7516847503357));
#155005=CARTESIAN_POINT('Ctrl Pts',(-16.3718488697615,50.7337599475067,
11.3748361765261));
#155006=CARTESIAN_POINT('Ctrl Pts',(-19.8013381235903,50.4500954581715,
2.30897014357578));
#155007=CARTESIAN_POINT('Ctrl Pts',(-18.5497805262892,50.1664309688364,
-7.30273754707229));
#155008=CARTESIAN_POINT('Ctrl Pts',(-12.9130450944124,49.8827664795012,
-15.1880742871875));
#155009=CARTESIAN_POINT('Ctrl Pts',(-4.22365898036825,49.5991019901661,
-19.4829422448911));
#155010=CARTESIAN_POINT('Ctrl Pts',(5.46420232823439,49.3154375008309,-19.1720324117574));
#155011=CARTESIAN_POINT('Ctrl Pts',(13.8603233358139,49.0317730114958,-14.3288440170322));
#155012=CARTESIAN_POINT('Ctrl Pts',(18.979856607036,48.7481085221606,-6.0983093564561));
#155013=CARTESIAN_POINT('Ctrl Pts',(19.6125417859329,48.4644440328255,3.57386884803818));
#155014=CARTESIAN_POINT('Ctrl Pts',(15.6088117608643,48.1807795434903,12.4011825745913));
#155015=CARTESIAN_POINT('Ctrl Pts',(7.91515041865896,47.8971150541552,18.2968502123193));
#155016=CARTESIAN_POINT('Ctrl Pts',(-1.64965664963515,47.6134505648201,
19.8671328272861));
#155017=CARTESIAN_POINT('Ctrl Pts',(-10.8244840173986,47.3297860754849,
16.7408147829438));
#155018=CARTESIAN_POINT('Ctrl Pts',(-17.440397664954,47.0461215861498,9.65695931067027));
#155019=CARTESIAN_POINT('Ctrl Pts',(-19.9333921230027,46.7624570968146,
0.290193573479362));
#155020=CARTESIAN_POINT('Ctrl Pts',(-17.7141221892633,46.4787926074795,
-9.14517407726722));
#155021=CARTESIAN_POINT('Ctrl Pts',(-11.3072244443864,46.1951281181443,
-16.4186177616698));
#155022=CARTESIAN_POINT('Ctrl Pts',(-2.22729288817802,45.9114636288091,
-19.8106915636451));
#155023=CARTESIAN_POINT('Ctrl Pts',(7.3791718793543,45.6277991394741,-18.519507450646));
#155024=CARTESIAN_POINT('Ctrl Pts',(15.2411965298458,45.3441346501388,-12.8503020267311));
#155025=CARTESIAN_POINT('Ctrl Pts',(19.5001942969629,45.0604701608038,-4.14327843866249));
#155026=CARTESIAN_POINT('Ctrl Pts',(19.149335866412,44.7768056714686,5.54321835353227));
#155027=CARTESIAN_POINT('Ctrl Pts',(14.2715643558846,44.4931411821334,13.919295408728));
#155028=CARTESIAN_POINT('Ctrl Pts',(6.01998751836924,44.2094766927983,19.0048437014954));
#155029=CARTESIAN_POINT('Ctrl Pts',(-3.65471753770749,43.9258122034632,
19.5976369381404));
#155030=CARTESIAN_POINT('Ctrl Pts',(-12.4654454438462,43.642147714128,15.5575384854444));
#155031=CARTESIAN_POINT('Ctrl Pts',(-18.3293354846332,43.3584832247928,
7.8396297445323));
#155032=CARTESIAN_POINT('Ctrl Pts',(-19.860160967385,43.0748187354577,-1.73157159515585));
#155033=CARTESIAN_POINT('Ctrl Pts',(-16.6960339420766,42.7911542461225,
-10.8934284981642));
#155034=CARTESIAN_POINT('Ctrl Pts',(-9.58495570324397,42.5074897567875,
-17.4800731693675));
#155035=CARTESIAN_POINT('Ctrl Pts',(-0.207988890170126,42.2238252674523,
-19.9344193409579));
#155036=CARTESIAN_POINT('Ctrl Pts',(9.21814660603553,41.9401607781171,-17.6762582858823));
#155037=CARTESIAN_POINT('Ctrl Pts',(16.4651073916866,41.656496288782,-11.2394204663684));
#155038=CARTESIAN_POINT('Ctrl Pts',(19.8197081218965,41.3728317994468,-2.14557773161848));
#155039=CARTESIAN_POINT('Ctrl Pts',(18.4889194180165,41.0891673101117,7.4554807084241));
#155040=CARTESIAN_POINT('Ctrl Pts',(12.7873404302362,40.8055028207765,15.2940595840619));
#155041=CARTESIAN_POINT('Ctrl Pts',(4.06282743286065,40.5218383314414,19.5171147224783));
#155042=CARTESIAN_POINT('Ctrl Pts',(-5.62214010851725,40.2381738421062,
19.1263136657279));
#155043=CARTESIAN_POINT('Ctrl Pts',(-13.9780307684675,39.9545093527711,
14.2140419893612));
#155044=CARTESIAN_POINT('Ctrl Pts',(-19.0295075960294,39.670844863436,5.9415633037382));
#155045=CARTESIAN_POINT('Ctrl Pts',(-19.5823988098096,39.3871803741007,
-3.73550407482647));
#155046=CARTESIAN_POINT('Ctrl Pts',(-15.5060006358226,39.1035158847657,
-12.5294963235376));
#155047=CARTESIAN_POINT('Ctrl Pts',(-7.7639757483737,38.8198513954304,-18.3615090452395));
#155048=CARTESIAN_POINT('Ctrl Pts',(1.81345709327477,38.5361869060954,-19.852851362199));
#155049=CARTESIAN_POINT('Ctrl Pts',(10.962187723492,38.2525224167602,-16.6509691656962));
#155050=CARTESIAN_POINT('Ctrl Pts',(17.5194514046147,37.9688579274251,-9.51278909236338));
#155051=CARTESIAN_POINT('Ctrl Pts',(19.935107551027,37.6851934380899,-0.125780669925069));
#155052=CARTESIAN_POINT('Ctrl Pts',(17.6380937766636,37.4015289487548,9.29096236976086));
#155053=CARTESIAN_POINT('Ctrl Pts',(11.1714253496994,37.1178644594196,16.5113170126989));
#155054=CARTESIAN_POINT('Ctrl Pts',(2.06382608535784,36.8341999700845,19.8283876240797));
#155055=CARTESIAN_POINT('Ctrl Pts',(-7.53166274505675,36.5505354807493,
18.4580169572718));
#155056=CARTESIAN_POINT('Ctrl Pts',(-15.3466625514509,36.2668709914142,
12.7241613749335));
#155057=CARTESIAN_POINT('Ctrl Pts',(-19.5337032236605,35.983206502079,3.98230732426164));
#155058=CARTESIAN_POINT('Ctrl Pts',(-19.1029662256092,35.6995420127439,
-5.70096623318445));
#155059=CARTESIAN_POINT('Ctrl Pts',(-14.1562778449197,35.4158775234087,
-14.0365284538077));
#155060=CARTESIAN_POINT('Ctrl Pts',(-5.86303814848935,35.1322130340736,
-19.0538477951946));
#155061=CARTESIAN_POINT('Ctrl Pts',(3.81622728966013,34.8485485447384,-19.5668278119631));
#155062=CARTESIAN_POINT('Ctrl Pts',(12.5933337176237,34.5648840554033,-15.4541987857508));
#155063=CARTESIAN_POINT('Ctrl Pts',(18.3933711571661,34.2812195660681,-7.68819031969704));
#155064=CARTESIAN_POINT('Ctrl Pts',(19.8452025226348,33.9975550767331,1.89531295213031));
#155065=CARTESIAN_POINT('Ctrl Pts',(16.6056244330345,33.7138905873978,11.0307581330315));
#155066=CARTESIAN_POINT('Ctrl Pts',(9.44045430743507,33.4302260980627,17.5585364623509));
#155067=CARTESIAN_POINT('Ctrl Pts',(0.0435830510866937,33.1465616087275,
19.9354472601053));
#155068=CARTESIAN_POINT('Ctrl Pts',(-9.36364550039437,32.8628971193925,
17.5996481914089));
#155069=CARTESIAN_POINT('Ctrl Pts',(-16.5571953167351,32.5792326300572,
11.1032026508149));
#155070=CARTESIAN_POINT('Ctrl Pts',(-19.8368305482356,32.2955681407222,
1.98211423944718));
#155071=CARTESIAN_POINT('Ctrl Pts',(-18.4265999691035,32.0119036513869,
-7.60786617228895));
#155072=CARTESIAN_POINT('Ctrl Pts',(-12.6611685974154,31.7282391620518,
-15.3987026344836));
#155073=CARTESIAN_POINT('Ctrl Pts',(-3.90087927873828,31.4445746727167,
-19.5506103385464));
#155074=CARTESIAN_POINT('Ctrl Pts',(2.55132695173345,31.2554650131599,-19.2349378570825));
#155075=CARTESIAN_POINT('Ctrl Pts',(5.55152620782898,31.1609101833815,-18.3260867174061));
#155076=CARTESIAN_POINT('Ctrl Pts',(2.30651117940881,54.2861781151759,19.095415771535));
#155077=CARTESIAN_POINT('Ctrl Pts',(-0.819544023557087,54.1916232853975,
19.4730080355294));
#155078=CARTESIAN_POINT('Ctrl Pts',(-7.25786099066229,54.0025136258408,
18.6636921445274));
#155079=CARTESIAN_POINT('Ctrl Pts',(-15.2027553932093,53.7188491365056,
13.0332767668349));
#155080=CARTESIAN_POINT('Ctrl Pts',(-19.5523252673849,53.4351846471705,
4.32341528536645));
#155081=CARTESIAN_POINT('Ctrl Pts',(-19.2803959783241,53.1515201578353,
-5.40928860470038));
#155082=CARTESIAN_POINT('Ctrl Pts',(-14.4502302294709,52.8678556685001,
-13.8628424617997));
#155083=CARTESIAN_POINT('Ctrl Pts',(-6.20419344545305,52.584191179165,-19.0394093823357));
#155084=CARTESIAN_POINT('Ctrl Pts',(3.50860379932289,52.3005266898299,-19.7149513312436));
#155085=CARTESIAN_POINT('Ctrl Pts',(12.3919221404827,52.0168622004947,-15.7299179049459));
#155086=CARTESIAN_POINT('Ctrl Pts',(18.3458052169007,51.7331977111596,-8.02629874805898));
#155087=CARTESIAN_POINT('Ctrl Pts',(19.9627194082814,51.4495332218244,1.57472917578388));
#155088=CARTESIAN_POINT('Ctrl Pts',(16.8604416826627,51.1658687324893,10.8034965618895));
#155089=CARTESIAN_POINT('Ctrl Pts',(9.77234392496671,50.8822042431541,17.4783085254085));
#155090=CARTESIAN_POINT('Ctrl Pts',(0.374060295795806,50.598539753819,20.0212407328584));
#155091=CARTESIAN_POINT('Ctrl Pts',(-9.11265207573848,50.3148752644838,
17.8311402970578));
#155092=CARTESIAN_POINT('Ctrl Pts',(-16.4451283519559,50.0312107751487,
11.4257493064833));
#155093=CARTESIAN_POINT('Ctrl Pts',(-19.8899678026295,49.7475462858135,
2.31930496458734));
#155094=CARTESIAN_POINT('Ctrl Pts',(-18.6328083061265,49.4638817964784,
-7.33542419140319));
#155095=CARTESIAN_POINT('Ctrl Pts',(-12.9708431608012,49.1802173071432,
-15.2560552573004));
#155096=CARTESIAN_POINT('Ctrl Pts',(-4.24256384168543,48.8965528178081,
-19.5701468034783));
#155097=CARTESIAN_POINT('Ctrl Pts',(5.48865979200988,48.612888328473,-19.2578453553527));
#155098=CARTESIAN_POINT('Ctrl Pts',(13.9223613669416,48.3292238391378,-14.392979120547));
#155099=CARTESIAN_POINT('Ctrl Pts',(19.0648093825124,48.0455593498027,-6.125605047679));
#155100=CARTESIAN_POINT('Ctrl Pts',(19.700326424804,47.7618948604675,3.58986528489379));
#155101=CARTESIAN_POINT('Ctrl Pts',(15.6786759283413,47.4782303711324,12.4566895734256));
#155102=CARTESIAN_POINT('Ctrl Pts',(7.95057818874294,47.1945658817972,18.3787458893891));
#155103=CARTESIAN_POINT('Ctrl Pts',(-1.65704042042933,46.9109013924621,
19.9560570014168));
#155104=CARTESIAN_POINT('Ctrl Pts',(-10.8729338017748,46.6272369031269,
16.8157457325575));
#155105=CARTESIAN_POINT('Ctrl Pts',(-17.518459908376,46.3435724137918,9.70018331983056));
#155106=CARTESIAN_POINT('Ctrl Pts',(-20.0226128700314,46.0599079244566,
0.291492463665673));
#155107=CARTESIAN_POINT('Ctrl Pts',(-17.7934096083299,45.7762434351215,
-9.18610736437879));
#155108=CARTESIAN_POINT('Ctrl Pts',(-11.3578349478834,45.4925789457863,
-16.4921065754567));
#155109=CARTESIAN_POINT('Ctrl Pts',(-2.23726212643448,45.2089144564512,
-19.89936310984));
#155110=CARTESIAN_POINT('Ctrl Pts',(7.41220063951033,44.9252499671161,-18.6023997290475));
#155111=CARTESIAN_POINT('Ctrl Pts',(15.3094152721255,44.6415854777809,-12.9078192590863));
#155112=CARTESIAN_POINT('Ctrl Pts',(19.5874760747776,44.3579209884458,-4.16182352096272));
#155113=CARTESIAN_POINT('Ctrl Pts',(19.2350472215369,44.0742564991106,5.56802948850576));
#155114=CARTESIAN_POINT('Ctrl Pts',(14.3354430788454,43.7905920097754,13.9815973956057));
#155115=CARTESIAN_POINT('Ctrl Pts',(6.04693264542922,43.5069275204403,19.0899083177805));
#155116=CARTESIAN_POINT('Ctrl Pts',(-3.67107584877064,43.2232630311051,
19.685354863761));
#155117=CARTESIAN_POINT('Ctrl Pts',(-12.5212400796854,42.93959854177,15.6271731566047));
#155118=CARTESIAN_POINT('Ctrl Pts',(-18.411376563963,42.6559340524348,7.87471948831073));
#155119=CARTESIAN_POINT('Ctrl Pts',(-19.9490539358611,42.3722695630997,
-1.73932201266128));
#155120=CARTESIAN_POINT('Ctrl Pts',(-16.770764455154,42.0886050737645,-10.9421868741751));
#155121=CARTESIAN_POINT('Ctrl Pts',(-9.62785742828906,41.8049405844294,
-17.5583129981261));
#155122=CARTESIAN_POINT('Ctrl Pts',(-0.208919836796794,41.5212760950943,
-20.0236446857564));
#155123=CARTESIAN_POINT('Ctrl Pts',(9.25940651410001,41.2376116057591,-17.7553762282377));
#155124=CARTESIAN_POINT('Ctrl Pts',(16.5388042904544,40.953947116424,-11.2897274830562));
#155125=CARTESIAN_POINT('Ctrl Pts',(19.9084200257014,40.6702826270888,-2.15518121740963));
#155126=CARTESIAN_POINT('Ctrl Pts',(18.5716747860965,40.3866181377537,7.48885102262636));
#155127=CARTESIAN_POINT('Ctrl Pts',(12.8445758500108,40.1029536484185,15.3625149384123));
#155128=CARTESIAN_POINT('Ctrl Pts',(4.08101242096352,39.8192891590834,19.6044722351703));
#155129=CARTESIAN_POINT('Ctrl Pts',(-5.64730449284705,39.5356246697482,
19.2119219747716));
#155130=CARTESIAN_POINT('Ctrl Pts',(-14.0405956515267,39.2519601804131,
14.2776632454304));
#155131=CARTESIAN_POINT('Ctrl Pts',(-19.1146826065254,38.968295691078,5.96815740840464));
#155132=CARTESIAN_POINT('Ctrl Pts',(-19.6700485304213,38.6846312017428,
-3.75222398190641));
#155133=CARTESIAN_POINT('Ctrl Pts',(-15.5754046264532,38.4009667124077,
-12.5855776475278));
#155134=CARTESIAN_POINT('Ctrl Pts',(-7.79872686910231,38.1173022230725,
-18.4436941316252));
#155135=CARTESIAN_POINT('Ctrl Pts',(1.82157402568654,37.8336377337374,-19.9417116132913));
#155136=CARTESIAN_POINT('Ctrl Pts',(11.0112538619422,37.5499732444022,-16.7254979713585));
#155137=CARTESIAN_POINT('Ctrl Pts',(17.5978674881561,37.2663087550671,-9.55536780369744));
#155138=CARTESIAN_POINT('Ctrl Pts',(20.0243359762019,36.9826442657319,-0.126343657163793));
#155139=CARTESIAN_POINT('Ctrl Pts',(17.7170408968388,36.6989797763968,9.33254819711234));
#155140=CARTESIAN_POINT('Ctrl Pts',(11.2214280239995,36.4153152870616,16.5852207431317));
#155141=CARTESIAN_POINT('Ctrl Pts',(2.0730636554624,36.1316507977265,19.917138376873));
#155142=CARTESIAN_POINT('Ctrl Pts',(-7.56537404599768,35.8479863083913,
18.5406340076227));
#155143=CARTESIAN_POINT('Ctrl Pts',(-15.4153533533233,35.5643218190562,
12.7811140088841));
#155144=CARTESIAN_POINT('Ctrl Pts',(-19.6211349863809,35.280657329721,4.00013190868774));
#155145=CARTESIAN_POINT('Ctrl Pts',(-19.1884700311734,34.9969928403859,
-5.72648343847778));
#155146=CARTESIAN_POINT('Ctrl Pts',(-14.219640555188,34.7133283510507,-14.0993551699416));
#155147=CARTESIAN_POINT('Ctrl Pts',(-5.88928077243528,34.4296638617156,
-19.1391317496443));
#155148=CARTESIAN_POINT('Ctrl Pts',(3.83330849634148,34.1459993723804,-19.6544078404778));
#155149=CARTESIAN_POINT('Ctrl Pts',(12.6497008000794,33.8623348830454,-15.5233709085905));
#155150=CARTESIAN_POINT('Ctrl Pts',(18.4756988050768,33.5786703937101,-7.72260224026285));
#155151=CARTESIAN_POINT('Ctrl Pts',(19.9340286405109,33.2950059043751,1.90379628903132));
#155152=CARTESIAN_POINT('Ctrl Pts',(16.6799500739787,33.0113414150398,11.0801311444916));
#155153=CARTESIAN_POINT('Ctrl Pts',(9.48270965901884,32.7276769257048,17.6371275766456));
#155154=CARTESIAN_POINT('Ctrl Pts',(0.0437773165171389,32.4440124363696,
20.0246770301167));
#155155=CARTESIAN_POINT('Ctrl Pts',(-9.40555504064084,32.1603479470344,
17.6784235811412));
#155156=CARTESIAN_POINT('Ctrl Pts',(-16.6313076075072,31.8766834576993,
11.1528992674491));
#155157=CARTESIAN_POINT('Ctrl Pts',(-19.9256126938554,31.5930189683641,
1.99098745962569));
#155158=CARTESIAN_POINT('Ctrl Pts',(-18.5090891610392,31.309354479029,-7.64192132385965));
#155159=CARTESIAN_POINT('Ctrl Pts',(-12.71781356794,31.0256899896938,-15.4676207891775));
#155160=CARTESIAN_POINT('Ctrl Pts',(-3.91839426586458,30.7420255003587,
-19.6381296717053));
#155161=CARTESIAN_POINT('Ctrl Pts',(2.56283670588982,30.5529158408019,-19.3210134924979));
#155162=CARTESIAN_POINT('Ctrl Pts',(5.57637687068598,30.4583610110235,-18.4081209878848));
#155163=CARTESIAN_POINT('Ctrl Pts',(2.33374636495171,53.9527937446315,19.3208936257936));
#155164=CARTESIAN_POINT('Ctrl Pts',(-0.829248422667396,53.8582389148531,
19.7029477756138));
#155165=CARTESIAN_POINT('Ctrl Pts',(-7.34354585410623,53.6691292552963,
18.8840738821721));
#155166=CARTESIAN_POINT('Ctrl Pts',(-15.3822785181642,53.3854647659611,
13.1871750649224));
#155167=CARTESIAN_POINT('Ctrl Pts',(-19.7831968630274,53.101800276626,4.37446637135565));
#155168=CARTESIAN_POINT('Ctrl Pts',(-19.5080623893974,52.8181357872909,
-5.47316184725222));
#155169=CARTESIAN_POINT('Ctrl Pts',(-14.6208587530193,52.5344712979557,
-14.0265360699875));
#155170=CARTESIAN_POINT('Ctrl Pts',(-6.27745355195996,52.2508068086206,
-19.2642282553663));
#155171=CARTESIAN_POINT('Ctrl Pts',(3.55003392220998,51.9671423192855,-19.9477470874941));
#155172=CARTESIAN_POINT('Ctrl Pts',(12.5382468409166,51.6834778299502,-15.9156580482648));
#155173=CARTESIAN_POINT('Ctrl Pts',(18.5624340365284,51.3998133406152,-8.12107393801096));
#155174=CARTESIAN_POINT('Ctrl Pts',(20.1984407894748,51.11614885128,1.59332370701814));
#155175=CARTESIAN_POINT('Ctrl Pts',(17.0595311629746,50.8324843619448,10.9310651261251));
#155176=CARTESIAN_POINT('Ctrl Pts',(9.88773654793256,50.5488198726097,17.6846938123581));
#155177=CARTESIAN_POINT('Ctrl Pts',(0.378477234066722,50.2651553832745,
20.2576531693827));
#155178=CARTESIAN_POINT('Ctrl Pts',(-9.220255013537,49.9814908939394,18.0416918499919));
#155179=CARTESIAN_POINT('Ctrl Pts',(-16.6393137622057,49.6978264046042,
11.5606654822436));
#155180=CARTESIAN_POINT('Ctrl Pts',(-20.1248301583836,49.4141619152691,
2.34669150600064));
#155181=CARTESIAN_POINT('Ctrl Pts',(-18.8528260196953,49.1304974259339,
-7.42204147604143));
#155182=CARTESIAN_POINT('Ctrl Pts',(-13.1240039304488,48.8468329365988,
-15.4361999968561));
#155183=CARTESIAN_POINT('Ctrl Pts',(-4.29266038004229,48.5631684472636,
-19.8012326864051));
#155184=CARTESIAN_POINT('Ctrl Pts',(5.55347033258617,48.2795039579286,-19.4852435574115));
#155185=CARTESIAN_POINT('Ctrl Pts',(14.0867577407393,47.9958394685933,-14.5629325869872));
#155186=CARTESIAN_POINT('Ctrl Pts',(19.2899282001191,47.7121749792582,-6.19793668959756));
#155187=CARTESIAN_POINT('Ctrl Pts',(19.9329494792741,47.4285104899231,3.63225470574316));
#155188=CARTESIAN_POINT('Ctrl Pts',(15.8638110071084,47.1448460005879,12.6037791756293));
#155189=CARTESIAN_POINT('Ctrl Pts',(8.04445926173514,46.8611815112528,18.5957636135555));
#155190=CARTESIAN_POINT('Ctrl Pts',(-1.67660688829753,46.5775170219176,
20.1916997433017));
#155191=CARTESIAN_POINT('Ctrl Pts',(-11.0013222871953,46.2938525325825,
17.0143074239265));
#155192=CARTESIAN_POINT('Ctrl Pts',(-17.7253193058069,46.0101880432473,
9.81472387231086));
#155193=CARTESIAN_POINT('Ctrl Pts',(-20.2590415090184,45.7265235539122,
0.29493443035139));
#155194=CARTESIAN_POINT('Ctrl Pts',(-18.003515634149,45.442859064577,-9.29457766622435));
#155195=CARTESIAN_POINT('Ctrl Pts',(-11.4919491854206,45.1591945752419,
-16.686846709373));
#155196=CARTESIAN_POINT('Ctrl Pts',(-2.26367989933175,44.8755300859068,
-20.1343364056486));
#155197=CARTESIAN_POINT('Ctrl Pts',(7.4997245066736,44.5918655965717,-18.8220583759174));
#155198=CARTESIAN_POINT('Ctrl Pts',(15.4901900910749,44.3082011072365,-13.0602358372585));
#155199=CARTESIAN_POINT('Ctrl Pts',(19.818766583145,44.0245366179013,-4.21096667111763));
#155200=CARTESIAN_POINT('Ctrl Pts',(19.4621762213813,43.7408721285662,5.63377723293615));
#155201=CARTESIAN_POINT('Ctrl Pts',(14.5047171550316,43.457207639231,14.1466932332251));
#155202=CARTESIAN_POINT('Ctrl Pts',(6.1183353172326,43.1735431498958,19.3153235056613));
#155203=CARTESIAN_POINT('Ctrl Pts',(-3.71442421055426,42.8898786605607,
19.9178011328182));
#155204=CARTESIAN_POINT('Ctrl Pts',(-12.6690918995096,42.6062141712256,
15.8117000864621));
#155205=CARTESIAN_POINT('Ctrl Pts',(-18.6287795937849,42.3225496818904,
7.96770481560604));
#155206=CARTESIAN_POINT('Ctrl Pts',(-20.1846139849791,42.0388851925553,
-1.75986006825288));
#155207=CARTESIAN_POINT('Ctrl Pts',(-16.968795003946,41.7552207032201,-11.0713931054995));
#155208=CARTESIAN_POINT('Ctrl Pts',(-9.74154395076786,41.4715562138849,
-17.7656429840776));
#155209=CARTESIAN_POINT('Ctrl Pts',(-0.211386779197954,41.1878917245499,
-20.2600855085073));
#155210=CARTESIAN_POINT('Ctrl Pts',(9.36874233825877,40.9042272352147,-17.9650331528156));
#155211=CARTESIAN_POINT('Ctrl Pts',(16.7340958347822,40.6205627458796,-11.4230375021171));
#155212=CARTESIAN_POINT('Ctrl Pts',(20.143500266308,40.3368982565444,-2.18062977226658));
#155213=CARTESIAN_POINT('Ctrl Pts',(18.7909706303448,40.0532337672093,7.57727998373896));
#155214=CARTESIAN_POINT('Ctrl Pts',(12.9962456448721,39.7695692778741,15.5439167625341));
#155215=CARTESIAN_POINT('Ctrl Pts',(4.12920134708626,39.4859047885389,19.83596343558));
#155216=CARTESIAN_POINT('Ctrl Pts',(-5.71398832296735,39.2022402992038,
19.4387779098239));
#155217=CARTESIAN_POINT('Ctrl Pts',(-14.2063881453439,38.9185758098687,
14.4462550526508));
#155218=CARTESIAN_POINT('Ctrl Pts',(-19.3403903312198,38.6349113205335,
6.03862989581119));
#155219=CARTESIAN_POINT('Ctrl Pts',(-19.9023140610512,38.3512468311984,
-3.79653054743685));
#155220=CARTESIAN_POINT('Ctrl Pts',(-15.7593202693022,38.0675823418632,
-12.7341891705786));
#155221=CARTESIAN_POINT('Ctrl Pts',(-7.89081486937766,37.7839178525281,
-18.6614787699108));
#155222=CARTESIAN_POINT('Ctrl Pts',(1.84308331972788,37.5002533631929,-20.1771849636682));
#155223=CARTESIAN_POINT('Ctrl Pts',(11.1412756418686,37.2165888738578,-16.9229940098332));
#155224=CARTESIAN_POINT('Ctrl Pts',(17.8056645367364,36.9329243845226,-9.66819836280189));
#155225=CARTESIAN_POINT('Ctrl Pts',(20.2607849617705,36.6492598951875,-0.127835533328253));
#155226=CARTESIAN_POINT('Ctrl Pts',(17.9262451547023,36.3655954058523,9.44274768420295));
#155227=CARTESIAN_POINT('Ctrl Pts',(11.3539315575162,36.0819309165172,16.7810603767059));
#155228=CARTESIAN_POINT('Ctrl Pts',(2.09754255944752,35.7982664271821,20.1523215644716));
#155229=CARTESIAN_POINT('Ctrl Pts',(-7.65470659712393,35.5146019378468,
18.7595633198508));
#155230=CARTESIAN_POINT('Ctrl Pts',(-15.5973790978621,35.2309374485118,
12.9320344411444));
#155231=CARTESIAN_POINT('Ctrl Pts',(-19.8528229416665,34.9472729591765,
4.04736579120533));
#155232=CARTESIAN_POINT('Ctrl Pts',(-19.4150490442561,34.6636084698415,
-5.79410222012417));
#155233=CARTESIAN_POINT('Ctrl Pts',(-14.3875472248033,34.3799439805062,
-14.265841500715));
#155234=CARTESIAN_POINT('Ctrl Pts',(-5.958821880042,34.0962794911712,-19.3651281722237));
#155235=CARTESIAN_POINT('Ctrl Pts',(3.87857251823525,33.812615001836,-19.8864886837395));
#155236=CARTESIAN_POINT('Ctrl Pts',(12.7990694868943,33.5289505125009,-15.7066721347278));
#155237=CARTESIAN_POINT('Ctrl Pts',(18.6938613723386,33.2452860231657,-7.81379135144242));
#155238=CARTESIAN_POINT('Ctrl Pts',(20.1694112394676,32.9616215338306,1.92627646367344));
#155239=CARTESIAN_POINT('Ctrl Pts',(16.8769083394267,32.6779570444954,11.2109662460333));
#155240=CARTESIAN_POINT('Ctrl Pts',(9.59468214488203,32.3942925551603,17.8453881855154));
#155241=CARTESIAN_POINT('Ctrl Pts',(0.0442944815207541,32.1106280658251,
20.2611300947005));
#155242=CARTESIAN_POINT('Ctrl Pts',(-9.51661707419267,31.82696357649,17.8871717394074));
#155243=CARTESIAN_POINT('Ctrl Pts',(-16.827690491154,31.5432990871548,11.2845938133513));
#155244=CARTESIAN_POINT('Ctrl Pts',(-20.160897833935,31.2596345978197,2.0144967918736));
#155245=CARTESIAN_POINT('Ctrl Pts',(-18.7276422245378,30.9759701084845,
-7.7321569348489));
#155246=CARTESIAN_POINT('Ctrl Pts',(-12.8679941277788,30.6923056191494,
-15.6502653565598));
#155247=CARTESIAN_POINT('Ctrl Pts',(-3.96464679805612,30.4086411298142,
-19.8700147927816));
#155248=CARTESIAN_POINT('Ctrl Pts',(2.5930722951385,30.2195314702575,-19.5491631551646));
#155249=CARTESIAN_POINT('Ctrl Pts',(5.64222249072293,30.1249766404791,-18.6254832946783));
#155250=CARTESIAN_POINT('Ctrl Pts',(2.35124930762599,53.8215594674016,19.4657990442344));
#155251=CARTESIAN_POINT('Ctrl Pts',(-0.835506991250132,53.7270046376232,
19.8507233170207));
#155252=CARTESIAN_POINT('Ctrl Pts',(-7.39859942014504,53.5378949780665,
19.0257055689461));
#155253=CARTESIAN_POINT('Ctrl Pts',(-15.4976584671439,53.2542304887313,
13.2860807705774));
#155254=CARTESIAN_POINT('Ctrl Pts',(-19.9315674705091,52.9705659993962,
4.40727512992929));
#155255=CARTESIAN_POINT('Ctrl Pts',(-19.6543777810312,52.686901510061,-5.51421105245925));
#155256=CARTESIAN_POINT('Ctrl Pts',(-14.7305154059551,52.4032370207259,
-14.1317366880123));
#155257=CARTESIAN_POINT('Ctrl Pts',(-6.32453584432345,52.1195725313907,
-19.4087120573804));
#155258=CARTESIAN_POINT('Ctrl Pts',(3.57665991873037,51.8359080420556,-20.0973573976942));
#155259=CARTESIAN_POINT('Ctrl Pts',(12.6322848940173,51.5522435527204,-16.0350272263897));
#155260=CARTESIAN_POINT('Ctrl Pts',(18.7016544212907,51.2685790633853,-8.18198288890697));
#155261=CARTESIAN_POINT('Ctrl Pts',(20.349931271475,50.9849145740501,1.60527381176158));
#155262=CARTESIAN_POINT('Ctrl Pts',(17.1874795446085,50.701250084715,11.0130493154522));
#155263=CARTESIAN_POINT('Ctrl Pts',(9.96189564787207,50.4175855953798,17.817330960666));
#155264=CARTESIAN_POINT('Ctrl Pts',(0.381315860574492,50.1339211060447,
20.4095877950711));
#155265=CARTESIAN_POINT('Ctrl Pts',(-9.2894079426539,49.8502566167095,18.177006522497));
#155266=CARTESIAN_POINT('Ctrl Pts',(-16.7641104433384,49.5665921273744,
11.6473717442925));
#155267=CARTESIAN_POINT('Ctrl Pts',(-20.2757685978253,49.2829276380392,
2.3642919503211));
#155268=CARTESIAN_POINT('Ctrl Pts',(-18.9942242871785,48.9992631487041,
-7.47770760311098));
#155269=CARTESIAN_POINT('Ctrl Pts',(-13.2224354029705,48.715598659369,-15.551973193893));
#155270=CARTESIAN_POINT('Ctrl Pts',(-4.32485580474053,48.4319341700338,
-19.9497441085197));
#155271=CARTESIAN_POINT('Ctrl Pts',(5.59512197058797,48.1482696806987,-19.6313850263131));
#155272=CARTESIAN_POINT('Ctrl Pts',(14.1924099725268,47.8646051913635,-14.6721561824506));
#155273=CARTESIAN_POINT('Ctrl Pts',(19.4346047823582,47.5809407020284,-6.24442189617503));
#155274=CARTESIAN_POINT('Ctrl Pts',(20.0824487918183,47.2972762126932,3.65949701536888));
#155275=CARTESIAN_POINT('Ctrl Pts',(15.9827913337385,47.0136117233581,12.6983089051158));
#155276=CARTESIAN_POINT('Ctrl Pts',(8.10479359061364,46.7299472340229,18.7352338850897));
#155277=CARTESIAN_POINT('Ctrl Pts',(-1.68918162428795,46.4462827446878,
20.3431397112677));
#155278=CARTESIAN_POINT('Ctrl Pts',(-11.0838334138429,46.1626182553526,
17.1419166001721));
#155279=CARTESIAN_POINT('Ctrl Pts',(-17.858261149336,45.8789537660175,9.8883353803916));
#155280=CARTESIAN_POINT('Ctrl Pts',(-20.4109865476307,45.5952892766824,
0.297146471004314));
#155281=CARTESIAN_POINT('Ctrl Pts',(-18.1385439807257,45.3116247873472,
-9.3642880205741));
#155282=CARTESIAN_POINT('Ctrl Pts',(-11.578140067745,45.027960298012,-16.8119998942583));
#155283=CARTESIAN_POINT('Ctrl Pts',(-2.28065774744747,44.7442958086769,
-20.2853461422755));
#155284=CARTESIAN_POINT('Ctrl Pts',(7.55597326499919,44.4606313193418,-18.9632258830484));
#155285=CARTESIAN_POINT('Ctrl Pts',(15.6063682197616,44.1769668300066,-13.1581890418903));
#155286=CARTESIAN_POINT('Ctrl Pts',(19.9674095114092,43.8933023406715,-4.24254938410794));
#155287=CARTESIAN_POINT('Ctrl Pts',(19.6081446827283,43.6096378513363,5.67603118156499));
#155288=CARTESIAN_POINT('Ctrl Pts',(14.6135041283542,43.3259733620011,14.2527949877728));
#155289=CARTESIAN_POINT('Ctrl Pts',(6.16422350476639,43.042308872666,19.4601905554954));
#155290=CARTESIAN_POINT('Ctrl Pts',(-3.74228280050009,42.7586443833308,
20.0671868310929));
#155291=CARTESIAN_POINT('Ctrl Pts',(-12.7641114816057,42.4749798939957,
15.9302895754612));
#155292=CARTESIAN_POINT('Ctrl Pts',(-18.7684974888008,42.1913154046606,
8.02746347769871));
#155293=CARTESIAN_POINT('Ctrl Pts',(-20.3360008089787,41.9076509153254,
-1.77305921224517));
#155294=CARTESIAN_POINT('Ctrl Pts',(-17.0960628320381,41.6239864259903,
-11.1544297709883));
#155295=CARTESIAN_POINT('Ctrl Pts',(-9.81460660139152,41.3403219366551,
-17.8988872596267));
#155296=CARTESIAN_POINT('Ctrl Pts',(-0.212972203281963,41.05665744732,-20.4120383772306));
#155297=CARTESIAN_POINT('Ctrl Pts',(9.4390089358025,40.7729929579848,-18.0997728765514));
#155298=CARTESIAN_POINT('Ctrl Pts',(16.8596033933025,40.4893284686497,-11.5087115392406));
#155299=CARTESIAN_POINT('Ctrl Pts',(20.2945787328974,40.2056639793145,-2.1969847352987));
#155300=CARTESIAN_POINT('Ctrl Pts',(18.9319049759662,39.9219994899794,7.63411041666903));
#155301=CARTESIAN_POINT('Ctrl Pts',(13.093718916026,39.6383350006442,15.6604978471634));
#155302=CARTESIAN_POINT('Ctrl Pts',(4.16017081115702,39.3546705113091,19.9847353421279));
#155303=CARTESIAN_POINT('Ctrl Pts',(-5.75684386358992,39.0710060219739,
19.5845708812619));
#155304=CARTESIAN_POINT('Ctrl Pts',(-14.3129376182953,38.7873415326388,
14.5546035537782));
#155305=CARTESIAN_POINT('Ctrl Pts',(-19.4854453850015,38.5036770433037,
6.08392028392143));
#155306=CARTESIAN_POINT('Ctrl Pts',(-20.0515836045849,38.2200125539685,
-3.82500494393612));
#155307=CARTESIAN_POINT('Ctrl Pts',(-15.8775169039141,37.9363480646334,
-12.8296969893646));
#155308=CARTESIAN_POINT('Ctrl Pts',(-7.94999684842001,37.6526835752982,
-18.8014419123425));
#155309=CARTESIAN_POINT('Ctrl Pts',(1.85690664725514,37.3690190859631,-20.3285160691912));
#155310=CARTESIAN_POINT('Ctrl Pts',(11.2248364340646,37.0853545966279,-17.0499183254338));
#155311=CARTESIAN_POINT('Ctrl Pts',(17.9392089783277,36.8016901072928,-9.74071091345282));
#155312=CARTESIAN_POINT('Ctrl Pts',(20.4127430764758,36.5180256179576,-0.128794313881315));
#155313=CARTESIAN_POINT('Ctrl Pts',(18.0606939641767,36.2343611286225,9.51356932997501));
#155314=CARTESIAN_POINT('Ctrl Pts',(11.43908729248,35.9506966392873,16.9069201744589));
#155315=CARTESIAN_POINT('Ctrl Pts',(2.11327435920437,35.6670321499522,20.3034661917574));
#155316=CARTESIAN_POINT('Ctrl Pts',(-7.71211773807824,35.383367660617,18.9002621072099));
#155317=CARTESIAN_POINT('Ctrl Pts',(-15.7143611560603,35.0997031712819,
13.0290261211728));
#155318=CARTESIAN_POINT('Ctrl Pts',(-20.0017212960129,34.8160386819467,
4.07772147968603));
#155319=CARTESIAN_POINT('Ctrl Pts',(-19.5606640472924,34.5323741926116,
-5.83755862393481));
#155320=CARTESIAN_POINT('Ctrl Pts',(-14.4954554093758,34.2487097032764,
-14.3728368800661));
#155321=CARTESIAN_POINT('Ctrl Pts',(-6.00351370203096,33.9650452139413,
-19.5103687631338));
#155322=CARTESIAN_POINT('Ctrl Pts',(3.90766224405355,33.6813807246061,-20.0356395340063));
#155323=CARTESIAN_POINT('Ctrl Pts',(12.8950639041969,33.397716235271,-15.8244739049259));
#155324=CARTESIAN_POINT('Ctrl Pts',(18.8340674097308,33.1140517459358,-7.87239564088531));
#155325=CARTESIAN_POINT('Ctrl Pts',(20.3206839976297,32.8303872566008,1.94072373947406));
#155326=CARTESIAN_POINT('Ctrl Pts',(17.0034870942043,32.5467227672655,11.2950497442454));
#155327=CARTESIAN_POINT('Ctrl Pts',(9.66664314302491,32.2630582779305,17.9792305213566));
#155328=CARTESIAN_POINT('Ctrl Pts',(0.0446270390856308,31.9793937885952,
20.4130908725821));
#155329=CARTESIAN_POINT('Ctrl Pts',(-9.58799343370268,31.6957292992602,
18.0213273453348));
#155330=CARTESIAN_POINT('Ctrl Pts',(-16.9538986553872,31.4120648099249,
11.3692298036081));
#155331=CARTESIAN_POINT('Ctrl Pts',(-20.3121095021436,31.1284003205899,
2.02960514964943));
#155332=CARTESIAN_POINT('Ctrl Pts',(-18.8680961779327,30.8447358312547,
-7.79014778567339));
#155333=CARTESIAN_POINT('Ctrl Pts',(-12.9645164222397,30.5610713419195,
-15.7676464364222));
#155334=CARTESIAN_POINT('Ctrl Pts',(-3.99435877262015,30.2774068525844,
-20.0190370340731));
#155335=CARTESIAN_POINT('Ctrl Pts',(2.61248231763768,30.0882971930276,-19.6957920450376));
#155336=CARTESIAN_POINT('Ctrl Pts',(5.68453878451291,29.9937423632492,-18.7651731818414));
#155337=CARTESIAN_POINT('Ctrl Pts',(2.35186803664952,53.8169203357015,19.4709214507763));
#155338=CARTESIAN_POINT('Ctrl Pts',(-0.835728231649532,53.7223655059232,
19.8559471824094));
#155339=CARTESIAN_POINT('Ctrl Pts',(-7.40054556370451,53.5332558463665,
19.0307122490736));
#155340=CARTESIAN_POINT('Ctrl Pts',(-15.5017371483404,53.2495913570312,
13.2895770872723));
#155341=CARTESIAN_POINT('Ctrl Pts',(-19.9368123714836,52.9659268676962,
4.40843491954487));
#155342=CARTESIAN_POINT('Ctrl Pts',(-19.6595500301255,52.682262378361,-5.51566214186331));
#155343=CARTESIAN_POINT('Ctrl Pts',(-14.7343917686363,52.3985978890259,
-14.1354555298595));
#155344=CARTESIAN_POINT('Ctrl Pts',(-6.3262002033585,52.1149333996907,-19.4138195597816));
#155345=CARTESIAN_POINT('Ctrl Pts',(3.57760114770736,51.8312689103556,-20.1026461221598));
#155346=CARTESIAN_POINT('Ctrl Pts',(12.6356091391944,51.5476044210204,-16.0392469268364));
#155347=CARTESIAN_POINT('Ctrl Pts',(18.706575861892,51.2639399316853,-8.18413602032115));
#155348=CARTESIAN_POINT('Ctrl Pts',(20.3552864600137,50.98027544235,1.60569624796426));
#155349=CARTESIAN_POINT('Ctrl Pts',(17.1920025198992,50.6966109530149,11.0159474565449));
#155350=CARTESIAN_POINT('Ctrl Pts',(9.96451717205493,50.4129464636797,17.8220196838587));
#155351=CARTESIAN_POINT('Ctrl Pts',(0.381416206021541,50.1292819743447,
20.4149586840892));
#155352=CARTESIAN_POINT('Ctrl Pts',(-9.29185249869818,49.8456174850094,
18.18178989617));
#155353=CARTESIAN_POINT('Ctrl Pts',(-16.7685220060165,49.5619529956743,
11.6504368106559));
#155354=CARTESIAN_POINT('Ctrl Pts',(-20.2811042716596,49.2782885063392,
2.36491412602784));
#155355=CARTESIAN_POINT('Ctrl Pts',(-18.999222715934,48.9946240170041,-7.47967540070289));
#155356=CARTESIAN_POINT('Ctrl Pts',(-13.2259149555241,48.7109595276689,
-15.5560657764083));
#155357=CARTESIAN_POINT('Ctrl Pts',(-4.32599391300361,48.4272950383338,
-19.9549939872915));
#155358=CARTESIAN_POINT('Ctrl Pts',(5.59659435599133,48.1436305489987,-19.6365511272388));
#155359=CARTESIAN_POINT('Ctrl Pts',(14.1961447789205,47.8599660596635,-14.6760172365503));
#155360=CARTESIAN_POINT('Ctrl Pts',(19.4397190995403,47.5763015703284,-6.24606514822754));
#155361=CARTESIAN_POINT('Ctrl Pts',(20.0877335925167,47.2926370809931,3.66046003101415));
#155362=CARTESIAN_POINT('Ctrl Pts',(15.9869972882849,47.0089725916581,12.7016505310532));
#155363=CARTESIAN_POINT('Ctrl Pts',(8.1069264091395,46.7253081023228,18.7401641591884));
#155364=CARTESIAN_POINT('Ctrl Pts',(-1.68962614120521,46.4416436129877,
20.3484931141353));
#155365=CARTESIAN_POINT('Ctrl Pts',(-11.0867501821699,46.1579791236525,
17.1464275845524));
#155366=CARTESIAN_POINT('Ctrl Pts',(-17.8629606435048,45.8743146343175,
9.89093754720224));
#155367=CARTESIAN_POINT('Ctrl Pts',(-20.4163578047457,45.5906501449824,
0.297224666641401));
#155368=CARTESIAN_POINT('Ctrl Pts',(-18.1433172327772,45.3069856556472,
-9.36675228160036));
#155369=CARTESIAN_POINT('Ctrl Pts',(-11.5811869154352,45.023321166312,-16.8164240593439));
#155370=CARTESIAN_POINT('Ctrl Pts',(-2.28125791437836,44.7396566769769,
-20.2906843364653));
#155371=CARTESIAN_POINT('Ctrl Pts',(7.557961658606,44.4559921876418,-18.9682161544255));
#155372=CARTESIAN_POINT('Ctrl Pts',(15.6104751166106,44.1723276983066,-13.1616516876741));
#155373=CARTESIAN_POINT('Ctrl Pts',(19.9726640389233,43.8886632089715,-4.24366583301215));
#155374=CARTESIAN_POINT('Ctrl Pts',(19.6133046678369,43.6049987196362,5.67752485864902));
#155375=CARTESIAN_POINT('Ctrl Pts',(14.6173497478612,43.321334230301,14.256545684796));
#155376=CARTESIAN_POINT('Ctrl Pts',(6.16584565219571,43.037669740966,19.465311605707));
#155377=CARTESIAN_POINT('Ctrl Pts',(-3.74326760165467,42.7540052516307,
20.0724676155269));
#155378=CARTESIAN_POINT('Ctrl Pts',(-12.7674704238328,42.4703407622956,
15.9344817138973));
#155379=CARTESIAN_POINT('Ctrl Pts',(-18.7734365163896,42.1866762729606,
8.0295759464037));
#155380=CARTESIAN_POINT('Ctrl Pts',(-20.3413523332071,41.9030117836254,
-1.7735258019853));
#155381=CARTESIAN_POINT('Ctrl Pts',(-17.1005617497612,41.6193472942903,
-11.1573651171133));
#155382=CARTESIAN_POINT('Ctrl Pts',(-9.81718936609107,41.3356828049551,
-17.9035974447674));
#155383=CARTESIAN_POINT('Ctrl Pts',(-0.213028248023332,41.05201831562,-20.41740991114));
#155384=CARTESIAN_POINT('Ctrl Pts',(9.44149286002567,40.7683538262848,-18.1045359257855));
#155385=CARTESIAN_POINT('Ctrl Pts',(16.8640400854962,40.4846893369497,-11.5117401164529));
#155386=CARTESIAN_POINT('Ctrl Pts',(20.2999193566913,40.2010248476145,-2.19756288324188));
#155387=CARTESIAN_POINT('Ctrl Pts',(18.9368870050839,39.9173603582794,7.63611937247311));
#155388=CARTESIAN_POINT('Ctrl Pts',(13.0971645961613,39.6336958689442,15.6646189885051));
#155389=CARTESIAN_POINT('Ctrl Pts',(4.16126558171192,39.350031379609,19.9899944290244));
#155390=CARTESIAN_POINT('Ctrl Pts',(-5.75835880695092,39.0663668902739,
19.5897246628022));
#155391=CARTESIAN_POINT('Ctrl Pts',(-14.3167041421641,38.7827024009388,
14.558433673293));
#155392=CARTESIAN_POINT('Ctrl Pts',(-19.4905730811527,38.4990379116037,
6.08552129914113));
#155393=CARTESIAN_POINT('Ctrl Pts',(-20.0568602829488,38.2153734222685,
-3.82601151385237));
#155394=CARTESIAN_POINT('Ctrl Pts',(-15.8816951549476,37.9317089329334,
-12.8330731907587));
#155395=CARTESIAN_POINT('Ctrl Pts',(-7.95208893137916,37.6480444435982,
-18.8063896094275));
#155396=CARTESIAN_POINT('Ctrl Pts',(1.85739530188323,37.3643799542631,-20.3338656237715));
#155397=CARTESIAN_POINT('Ctrl Pts',(11.2277903080687,37.0807154649279,-17.0544050999903));
#155398=CARTESIAN_POINT('Ctrl Pts',(17.9439297743379,36.7970509755928,-9.74327423211832));
#155399=CARTESIAN_POINT('Ctrl Pts',(20.4181147958306,36.5133864862576,-0.128828206773863));
#155400=CARTESIAN_POINT('Ctrl Pts',(18.0654467295916,36.2297219969225,9.51607287515306));
#155401=CARTESIAN_POINT('Ctrl Pts',(11.4420975477109,35.9460575075872,16.9113693183094));
#155402=CARTESIAN_POINT('Ctrl Pts',(2.11383047832578,35.6623930182522,20.308809154332));
#155403=CARTESIAN_POINT('Ctrl Pts',(-7.71414722191097,35.378728528917,18.905235809343));
#155404=CARTESIAN_POINT('Ctrl Pts',(-15.7184964718176,35.0950640395819,
13.0324547770618));
#155405=CARTESIAN_POINT('Ctrl Pts',(-20.006984852839,34.8113995502467,4.07879455327383));
#155406=CARTESIAN_POINT('Ctrl Pts',(-19.5658115376498,34.5277350609116,
-5.83909480780952));
#155407=CARTESIAN_POINT('Ctrl Pts',(-14.4992699637004,34.2440705715764,
-14.3766191667262));
#155408=CARTESIAN_POINT('Ctrl Pts',(-6.00509355793826,33.9604060822413,
-19.5155030180225));
#155409=CARTESIAN_POINT('Ctrl Pts',(3.90869056586123,33.6767415929061,-20.0409120165633));
#155410=CARTESIAN_POINT('Ctrl Pts',(12.8984573068486,33.393077103571,-15.8286381975024));
#155411=CARTESIAN_POINT('Ctrl Pts',(18.8390236931527,33.1094126142358,-7.87446730251712));
#155412=CARTESIAN_POINT('Ctrl Pts',(20.3260314896307,32.8257481249007,1.94123445067361));
#155413=CARTESIAN_POINT('Ctrl Pts',(17.0079616531857,32.5420836355655,11.2980220959072));
#155414=CARTESIAN_POINT('Ctrl Pts',(9.66918696430926,32.2584191462305,17.9839618479286));
#155415=CARTESIAN_POINT('Ctrl Pts',(0.0446387949955499,31.9747546568951,
20.4184626860802));
#155416=CARTESIAN_POINT('Ctrl Pts',(-9.59051658801136,31.6910901675601,
18.0260697460044));
#155417=CARTESIAN_POINT('Ctrl Pts',(-16.9583601139928,31.4074256782248,
11.3722216858637));
#155418=CARTESIAN_POINT('Ctrl Pts',(-20.3174548346148,31.1237611888899,
2.03013923009681));
#155419=CARTESIAN_POINT('Ctrl Pts',(-18.8730612251852,30.8400966995547,
-7.79219776225003));
#155420=CARTESIAN_POINT('Ctrl Pts',(-12.9679284853489,30.5564322102195,
-15.7717958575954));
#155421=CARTESIAN_POINT('Ctrl Pts',(-3.99540909092099,30.2727677208844,
-20.0243049703027));
#155422=CARTESIAN_POINT('Ctrl Pts',(2.61316846193303,30.0836580613276,-19.7009753762946));
#155423=CARTESIAN_POINT('Ctrl Pts',(5.68603466549838,29.9891032315492,-18.7701112193526));
#155424=CARTESIAN_POINT('Ctrl Pts',(2.35248676567306,53.8122812040015,19.4760438573182));
#155425=CARTESIAN_POINT('Ctrl Pts',(-0.835949472048931,53.7177263742231,
19.8611710477982));
#155426=CARTESIAN_POINT('Ctrl Pts',(-7.40249170726399,53.5286167146664,
19.035718929201));
#155427=CARTESIAN_POINT('Ctrl Pts',(-15.5058158295368,53.2449522253312,
13.2930734039672));
#155428=CARTESIAN_POINT('Ctrl Pts',(-19.9420572724581,52.9612877359961,
4.40959470916045));
#155429=CARTESIAN_POINT('Ctrl Pts',(-19.6647222792197,52.6776232466609,
-5.51711323126738));
#155430=CARTESIAN_POINT('Ctrl Pts',(-14.7382681313176,52.3939587573258,
-14.1391743717067));
#155431=CARTESIAN_POINT('Ctrl Pts',(-6.32786456239355,52.1102942679906,
-19.4189270621828));
#155432=CARTESIAN_POINT('Ctrl Pts',(3.57854237668436,51.8266297786555,-20.1079348466254));
#155433=CARTESIAN_POINT('Ctrl Pts',(12.6389333843715,51.5429652893203,-16.0434666272831));
#155434=CARTESIAN_POINT('Ctrl Pts',(18.7114973024933,51.2593007999852,-8.18628915173532));
#155435=CARTESIAN_POINT('Ctrl Pts',(20.3606416485524,50.97563631065,1.60611868416694));
#155436=CARTESIAN_POINT('Ctrl Pts',(17.19652549519,50.6919718213149,11.0188455976376));
#155437=CARTESIAN_POINT('Ctrl Pts',(9.96713869623779,50.4083073319797,17.8267084070514));
#155438=CARTESIAN_POINT('Ctrl Pts',(0.38151655146859,50.1246428426446,20.4203295731073));
#155439=CARTESIAN_POINT('Ctrl Pts',(-9.29429705474246,49.8409783533094,
18.1865732698431));
#155440=CARTESIAN_POINT('Ctrl Pts',(-16.7729335686945,49.5573138639743,
11.6535018770193));
#155441=CARTESIAN_POINT('Ctrl Pts',(-20.2864399454939,49.2736493746391,
2.36553630173456));
#155442=CARTESIAN_POINT('Ctrl Pts',(-19.0042211446896,48.989984885304,-7.4816431982948));
#155443=CARTESIAN_POINT('Ctrl Pts',(-13.2293945080778,48.7063203959688,
-15.5601583589236));
#155444=CARTESIAN_POINT('Ctrl Pts',(-4.3271320212667,48.4226559066337,-19.9602438660632));
#155445=CARTESIAN_POINT('Ctrl Pts',(5.5980667413947,48.1389914172986,-19.6417172281645));
#155446=CARTESIAN_POINT('Ctrl Pts',(14.1998795853142,47.8553269279634,-14.6798782906499));
#155447=CARTESIAN_POINT('Ctrl Pts',(19.4448334167225,47.5716624386283,-6.24770840028006));
#155448=CARTESIAN_POINT('Ctrl Pts',(20.0930183932152,47.2879979492931,3.66142304665942));
#155449=CARTESIAN_POINT('Ctrl Pts',(15.9912032428313,47.004333459958,12.7049921569905));
#155450=CARTESIAN_POINT('Ctrl Pts',(8.10905922766536,46.7206689706228,18.7450944332872));
#155451=CARTESIAN_POINT('Ctrl Pts',(-1.69007065812247,46.4370044812877,
20.3538465170029));
#155452=CARTESIAN_POINT('Ctrl Pts',(-11.0896669504969,46.1533399919525,
17.1509385689327));
#155453=CARTESIAN_POINT('Ctrl Pts',(-17.8676601376735,45.8696755026174,
9.8935397140129));
#155454=CARTESIAN_POINT('Ctrl Pts',(-20.4217290618606,45.5860110132823,
0.297302862278477));
#155455=CARTESIAN_POINT('Ctrl Pts',(-18.1480904848286,45.3023465239471,
-9.36921654262662));
#155456=CARTESIAN_POINT('Ctrl Pts',(-11.5842337631254,45.0186820346119,
-16.8208482244296));
#155457=CARTESIAN_POINT('Ctrl Pts',(-2.28185808130925,44.7350175452768,
-20.296022530655));
#155458=CARTESIAN_POINT('Ctrl Pts',(7.55995005221281,44.4513530559417,-18.9732064258026));
#155459=CARTESIAN_POINT('Ctrl Pts',(15.6145820134597,44.1676885666065,-13.1651143334578));
#155460=CARTESIAN_POINT('Ctrl Pts',(19.9779185664375,43.8840240772714,-4.24478228191636));
#155461=CARTESIAN_POINT('Ctrl Pts',(19.6184646529456,43.6003595879362,5.67901853573306));
#155462=CARTESIAN_POINT('Ctrl Pts',(14.6211953673681,43.316695098601,14.2602963818193));
#155463=CARTESIAN_POINT('Ctrl Pts',(6.16746779962503,43.0330306092659,19.4704326559187));
#155464=CARTESIAN_POINT('Ctrl Pts',(-3.74425240280926,42.7493661199307,
20.0777483999609));
#155465=CARTESIAN_POINT('Ctrl Pts',(-12.7708293660599,42.4657016305956,
15.9386738523334));
#155466=CARTESIAN_POINT('Ctrl Pts',(-18.7783755439784,42.1820371412605,
8.03168841510866));
#155467=CARTESIAN_POINT('Ctrl Pts',(-20.3467038574354,41.8983726519253,
-1.77399239172543));
#155468=CARTESIAN_POINT('Ctrl Pts',(-17.1050606674842,41.6147081625902,
-11.1603004632384));
#155469=CARTESIAN_POINT('Ctrl Pts',(-9.81977213079062,41.331043673255,-17.9083076299081));
#155470=CARTESIAN_POINT('Ctrl Pts',(-0.213084292764702,41.0473791839199,
-20.4227814450494));
#155471=CARTESIAN_POINT('Ctrl Pts',(9.44397678424884,40.7637146945847,-18.1092989750195));
#155472=CARTESIAN_POINT('Ctrl Pts',(16.8684767776899,40.4800502052496,-11.5147686936652));
#155473=CARTESIAN_POINT('Ctrl Pts',(20.3052599804853,40.1963857159144,-2.19814103118507));
#155474=CARTESIAN_POINT('Ctrl Pts',(18.9418690342016,39.9127212265793,7.63812832827719));
#155475=CARTESIAN_POINT('Ctrl Pts',(13.1006102762966,39.6290567372441,15.6687401298467));
#155476=CARTESIAN_POINT('Ctrl Pts',(4.16236035226682,39.345392247909,19.9952535159209));
#155477=CARTESIAN_POINT('Ctrl Pts',(-5.75987375031193,39.0617277585738,
19.5948784443426));
#155478=CARTESIAN_POINT('Ctrl Pts',(-14.320470666033,38.7780632692387,14.5622637928079));
#155479=CARTESIAN_POINT('Ctrl Pts',(-19.4957007773038,38.4943987799036,
6.08712231436083));
#155480=CARTESIAN_POINT('Ctrl Pts',(-20.0621369613127,38.2107342905684,
-3.82701808376861));
#155481=CARTESIAN_POINT('Ctrl Pts',(-15.8858734059811,37.9270698012333,
-12.8364493921527));
#155482=CARTESIAN_POINT('Ctrl Pts',(-7.95418101433831,37.6434053118981,
-18.8113373065124));
#155483=CARTESIAN_POINT('Ctrl Pts',(1.85788395651131,37.359740822563,-20.3392151783517));
#155484=CARTESIAN_POINT('Ctrl Pts',(11.2307441820728,37.0760763332278,-17.0588918745468));
#155485=CARTESIAN_POINT('Ctrl Pts',(17.9486505703482,36.7924118438927,-9.74583755078384));
#155486=CARTESIAN_POINT('Ctrl Pts',(20.4234865151855,36.5087473545575,-0.128862099666414));
#155487=CARTESIAN_POINT('Ctrl Pts',(18.0701994950065,36.2250828652224,9.5185764203311));
#155488=CARTESIAN_POINT('Ctrl Pts',(11.4451078029419,35.9414183758872,16.91581846216));
#155489=CARTESIAN_POINT('Ctrl Pts',(2.11438659744718,35.6577538865521,20.3141521169065));
#155490=CARTESIAN_POINT('Ctrl Pts',(-7.7161767057437,35.3740893972169,18.9102095114761));
#155491=CARTESIAN_POINT('Ctrl Pts',(-15.7226317875749,35.0904249078818,
13.0358834329508));
#155492=CARTESIAN_POINT('Ctrl Pts',(-20.0122484096652,34.8067604185466,
4.07986762686163));
#155493=CARTESIAN_POINT('Ctrl Pts',(-19.5709590280071,34.5230959292115,
-5.84063099168422));
#155494=CARTESIAN_POINT('Ctrl Pts',(-14.5030845180251,34.2394314398763,
-14.3804014533863));
#155495=CARTESIAN_POINT('Ctrl Pts',(-6.00667341384557,33.9557669505412,
-19.5206372729111));
#155496=CARTESIAN_POINT('Ctrl Pts',(3.90971888766891,33.672102461206,-20.0461844991202));
#155497=CARTESIAN_POINT('Ctrl Pts',(12.9018507095002,33.3884379718709,-15.8328024900789));
#155498=CARTESIAN_POINT('Ctrl Pts',(18.8439799765745,33.1047734825357,-7.87653896414892));
#155499=CARTESIAN_POINT('Ctrl Pts',(20.3313789816317,32.8211089932007,1.94174516187317));
#155500=CARTESIAN_POINT('Ctrl Pts',(17.0124362121671,32.5374445038654,11.300994447569));
#155501=CARTESIAN_POINT('Ctrl Pts',(9.67173078559361,32.2537800145304,17.9886931745006));
#155502=CARTESIAN_POINT('Ctrl Pts',(0.0446505509054691,31.9701155251951,
20.4238344995783));
#155503=CARTESIAN_POINT('Ctrl Pts',(-9.59303974232004,31.6864510358601,
18.0308121466739));
#155504=CARTESIAN_POINT('Ctrl Pts',(-16.9628215725985,31.4027865465248,
11.3752135681193));
#155505=CARTESIAN_POINT('Ctrl Pts',(-20.322800167086,31.1191220571898,2.03067331054418));
#155506=CARTESIAN_POINT('Ctrl Pts',(-18.8780262724377,30.8354575678546,
-7.79424773882668));
#155507=CARTESIAN_POINT('Ctrl Pts',(-12.9713405484581,30.5517930785194,
-15.7759452787685));
#155508=CARTESIAN_POINT('Ctrl Pts',(-3.99645940922183,30.2681285891843,
-20.0295729065324));
#155509=CARTESIAN_POINT('Ctrl Pts',(2.61385460622837,30.0790189296275,-19.7061587075517));
#155510=CARTESIAN_POINT('Ctrl Pts',(5.68753054648386,29.9844640998491,-18.7750492568638));
#155511=CARTESIAN_POINT('Ctrl Pts',(2.3531054946966,53.8076420723014,19.4811662638601));
#155512=CARTESIAN_POINT('Ctrl Pts',(-0.83617071244833,53.713087242523,19.8663949131869));
#155513=CARTESIAN_POINT('Ctrl Pts',(-7.40443785082346,53.5239775829663,
19.0407256093285));
#155514=CARTESIAN_POINT('Ctrl Pts',(-15.5098945107332,53.2403130936311,
13.2965697206621));
#155515=CARTESIAN_POINT('Ctrl Pts',(-19.9473021734326,52.956648604296,4.41075449877604));
#155516=CARTESIAN_POINT('Ctrl Pts',(-19.669894528314,52.6729841149608,-5.51856432067145));
#155517=CARTESIAN_POINT('Ctrl Pts',(-14.7421444939989,52.3893196256257,
-14.1428932135538));
#155518=CARTESIAN_POINT('Ctrl Pts',(-6.3295289214286,52.1056551362905,-19.424034564584));
#155519=CARTESIAN_POINT('Ctrl Pts',(3.57948360566135,51.8219906469554,-20.113223571091));
#155520=CARTESIAN_POINT('Ctrl Pts',(12.6422576295486,51.5383261576202,-16.0476863277298));
#155521=CARTESIAN_POINT('Ctrl Pts',(18.7164187430947,51.2546616682851,-8.18844228314949));
#155522=CARTESIAN_POINT('Ctrl Pts',(20.3659968370911,50.9709971789499,1.60654112036962));
#155523=CARTESIAN_POINT('Ctrl Pts',(17.2010484704808,50.6873326896148,11.0217437387303));
#155524=CARTESIAN_POINT('Ctrl Pts',(9.96976022042066,50.4036682002796,17.831397130244));
#155525=CARTESIAN_POINT('Ctrl Pts',(0.38161689691564,50.1200037109445,20.4257004621254));
#155526=CARTESIAN_POINT('Ctrl Pts',(-9.29674161078674,49.8363392216093,
18.1913566435161));
#155527=CARTESIAN_POINT('Ctrl Pts',(-16.7773451313725,49.5526747322742,
11.6565669433827));
#155528=CARTESIAN_POINT('Ctrl Pts',(-20.2917756193281,49.269010242939,2.36615847744129));
#155529=CARTESIAN_POINT('Ctrl Pts',(-19.0092195734451,48.9853457536039,
-7.48361099588671));
#155530=CARTESIAN_POINT('Ctrl Pts',(-13.2328740606314,48.7016812642687,
-15.5642509414388));
#155531=CARTESIAN_POINT('Ctrl Pts',(-4.32827012952978,48.4180167749336,
-19.965493744835));
#155532=CARTESIAN_POINT('Ctrl Pts',(5.59953912679806,48.1343522855985,-19.6468833290901));
#155533=CARTESIAN_POINT('Ctrl Pts',(14.2036143917079,47.8506877962633,-14.6837393447495));
#155534=CARTESIAN_POINT('Ctrl Pts',(19.4499477339046,47.5670233069282,-6.24935165233257));
#155535=CARTESIAN_POINT('Ctrl Pts',(20.0983031939136,47.283358817593,3.66238606230469));
#155536=CARTESIAN_POINT('Ctrl Pts',(15.9954091973776,46.9996943282579,12.7083337829279));
#155537=CARTESIAN_POINT('Ctrl Pts',(8.11119204619121,46.7160298389227,18.7500247073859));
#155538=CARTESIAN_POINT('Ctrl Pts',(-1.69051517503973,46.4323653495876,
20.3591999198705));
#155539=CARTESIAN_POINT('Ctrl Pts',(-11.0925837188238,46.1487008602524,
17.155449553313));
#155540=CARTESIAN_POINT('Ctrl Pts',(-17.8723596318423,45.8650363709173,
9.89614188082356));
#155541=CARTESIAN_POINT('Ctrl Pts',(-20.4271003189756,45.5813718815822,
0.297381057915561));
#155542=CARTESIAN_POINT('Ctrl Pts',(-18.1528637368801,45.297707392247,-9.37168080365289));
#155543=CARTESIAN_POINT('Ctrl Pts',(-11.5872806108155,45.0140429029118,
-16.8252723895153));
#155544=CARTESIAN_POINT('Ctrl Pts',(-2.28245824824014,44.7303784135767,
-20.3013607248448));
#155545=CARTESIAN_POINT('Ctrl Pts',(7.56193844581962,44.4467139242416,-18.9781966971797));
#155546=CARTESIAN_POINT('Ctrl Pts',(15.6186889103088,44.1630494349064,-13.1685769792415));
#155547=CARTESIAN_POINT('Ctrl Pts',(19.9831730939516,43.8793849455713,-4.24589873082056));
#155548=CARTESIAN_POINT('Ctrl Pts',(19.6236246380542,43.5957204562361,5.68051221281708));
#155549=CARTESIAN_POINT('Ctrl Pts',(14.6250409868751,43.3120559669009,14.2640470788426));
#155550=CARTESIAN_POINT('Ctrl Pts',(6.16908994705435,43.0283914775658,19.4755537061303));
#155551=CARTESIAN_POINT('Ctrl Pts',(-3.74523720396384,42.7447269882306,
20.083029184395));
#155552=CARTESIAN_POINT('Ctrl Pts',(-12.774188308287,42.4610624988955,15.9428659907695));
#155553=CARTESIAN_POINT('Ctrl Pts',(-18.7833145715672,42.1773980095604,
8.03380088381365));
#155554=CARTESIAN_POINT('Ctrl Pts',(-20.3520553816638,41.8937335202252,
-1.77445898146556));
#155555=CARTESIAN_POINT('Ctrl Pts',(-17.1095595852073,41.6100690308901,
-11.1632358093634));
#155556=CARTESIAN_POINT('Ctrl Pts',(-9.82235489549016,41.3264045415549,
-17.9130178150487));
#155557=CARTESIAN_POINT('Ctrl Pts',(-0.213140337506071,41.0427400522198,
-20.4281529789587));
#155558=CARTESIAN_POINT('Ctrl Pts',(9.44646070847201,40.7590755628846,-18.1140620242536));
#155559=CARTESIAN_POINT('Ctrl Pts',(16.8729134698836,40.4754110735495,-11.5177972708775));
#155560=CARTESIAN_POINT('Ctrl Pts',(20.3106006042792,40.1917465842143,-2.19871917912825));
#155561=CARTESIAN_POINT('Ctrl Pts',(18.9468510633194,39.9080820948792,7.64013728408127));
#155562=CARTESIAN_POINT('Ctrl Pts',(13.1040559564319,39.624417605544,15.6728612711884));
#155563=CARTESIAN_POINT('Ctrl Pts',(4.16345512282173,39.3407531162089,20.0005126028173));
#155564=CARTESIAN_POINT('Ctrl Pts',(-5.76138869367294,39.0570886268737,
19.6000322258829));
#155565=CARTESIAN_POINT('Ctrl Pts',(-14.3242371899018,38.7734241375386,
14.5660939123227));
#155566=CARTESIAN_POINT('Ctrl Pts',(-19.500828473455,38.4897596482035,6.08872332958053));
#155567=CARTESIAN_POINT('Ctrl Pts',(-20.0674136396766,38.2060951588683,
-3.82802465368487));
#155568=CARTESIAN_POINT('Ctrl Pts',(-15.8900516570147,37.9224306695332,
-12.8398255935468));
#155569=CARTESIAN_POINT('Ctrl Pts',(-7.95627309729745,37.638766180198,-18.8162850035974));
#155570=CARTESIAN_POINT('Ctrl Pts',(1.8583726111394,37.3551016908629,-20.344564732932));
#155571=CARTESIAN_POINT('Ctrl Pts',(11.2336980560769,37.0714372015277,-17.0633786491032));
#155572=CARTESIAN_POINT('Ctrl Pts',(17.9533713663584,36.7877727121926,-9.74840086944935));
#155573=CARTESIAN_POINT('Ctrl Pts',(20.4288582345403,36.5041082228574,-0.128895992558966));
#155574=CARTESIAN_POINT('Ctrl Pts',(18.0749522604215,36.2204437335223,9.52107996550914));
#155575=CARTESIAN_POINT('Ctrl Pts',(11.4481180581729,35.9367792441871,16.9202676060106));
#155576=CARTESIAN_POINT('Ctrl Pts',(2.11494271656859,35.653114754852,20.3194950794811));
#155577=CARTESIAN_POINT('Ctrl Pts',(-7.71820618957644,35.3694502655168,
18.9151832136093));
#155578=CARTESIAN_POINT('Ctrl Pts',(-15.7267671033322,35.0857857761817,
13.0393120888398));
#155579=CARTESIAN_POINT('Ctrl Pts',(-20.0175119664913,34.8021212868465,
4.08094070044942));
#155580=CARTESIAN_POINT('Ctrl Pts',(-19.5761065183645,34.5184567975114,
-5.84216717555893));
#155581=CARTESIAN_POINT('Ctrl Pts',(-14.5068990723497,34.2347923081762,
-14.3841837400463));
#155582=CARTESIAN_POINT('Ctrl Pts',(-6.00825326975288,33.9511278188411,
-19.5257715277998));
#155583=CARTESIAN_POINT('Ctrl Pts',(3.91074720947659,33.6674633295059,-20.0514569816771));
#155584=CARTESIAN_POINT('Ctrl Pts',(12.9052441121519,33.3837988401708,-15.8369667826554));
#155585=CARTESIAN_POINT('Ctrl Pts',(18.8489362599963,33.1001343508356,-7.87861062578073));
#155586=CARTESIAN_POINT('Ctrl Pts',(20.3367264736328,32.8164698615006,1.94225587307272));
#155587=CARTESIAN_POINT('Ctrl Pts',(17.0169107711485,32.5328053721653,11.3039667992308));
#155588=CARTESIAN_POINT('Ctrl Pts',(9.67427460687796,32.2491408828303,17.9934245010726));
#155589=CARTESIAN_POINT('Ctrl Pts',(0.0446623068153865,31.965476393495,
20.4292063130764));
#155590=CARTESIAN_POINT('Ctrl Pts',(-9.59556289662872,31.68181190416,18.0355545473434));
#155591=CARTESIAN_POINT('Ctrl Pts',(-16.9672830312041,31.3981474148247,
11.3782054503749));
#155592=CARTESIAN_POINT('Ctrl Pts',(-20.3281454995571,31.1144829254897,
2.03120739099156));
#155593=CARTESIAN_POINT('Ctrl Pts',(-18.8829913196902,30.8308184361545,
-7.79629771540332));
#155594=CARTESIAN_POINT('Ctrl Pts',(-12.9747526115673,30.5471539468193,
-15.7800946999417));
#155595=CARTESIAN_POINT('Ctrl Pts',(-3.99750972752267,30.2634894574842,
-20.034840842762));
#155596=CARTESIAN_POINT('Ctrl Pts',(2.61454075052372,30.0743797979274,-19.7113420388087));
#155597=CARTESIAN_POINT('Ctrl Pts',(5.68902642746934,29.979824968149,-18.779987294375));
#155598=CARTESIAN_POINT('Ctrl Pts',(19.6086828992822,38.342063229528,-3.29146366754339E-7));
#155599=CARTESIAN_POINT('Ctrl Pts',(19.6100348726877,38.427237203737,-2.89076311868304));
#155600=CARTESIAN_POINT('Ctrl Pts',(18.9551545532749,38.512401948704,-5.78074351098783));
#155601=CARTESIAN_POINT('Ctrl Pts',(17.1023285988609,38.6401493310487,-9.70166227641668));
#155602=CARTESIAN_POINT('Ctrl Pts',(16.3375118139381,38.6827318359792,-10.938341916491));
#155603=CARTESIAN_POINT('Ctrl Pts',(14.5542847333638,38.7678969341333,-13.2146582818356));
#155604=CARTESIAN_POINT('Ctrl Pts',(13.5371236196592,38.8104795273568,-14.2550128537004));
#155605=CARTESIAN_POINT('Ctrl Pts',(11.3014166006466,38.8956448020919,-16.0887659540032));
#155606=CARTESIAN_POINT('Ctrl Pts',(10.0819760363215,38.9382274836035,-16.8807183260158));
#155607=CARTESIAN_POINT('Ctrl Pts',(7.49620881462803,39.0233929349098,-18.1740586541572));
#155608=CARTESIAN_POINT('Ctrl Pts',(6.1312052914721,39.0659757047046,-18.6775853697686));
#155609=CARTESIAN_POINT('Ctrl Pts',(3.32509865898821,39.1511413325726,-19.3767945653277));
#155610=CARTESIAN_POINT('Ctrl Pts',(1.88397221660166,39.1937241906458,-19.572080762602));
#155611=CARTESIAN_POINT('Ctrl Pts',(-1.00613768931396,39.278889995066,-19.6349930483632));
#155612=CARTESIAN_POINT('Ctrl Pts',(-3.90386798240147,39.36405588776,-19.3742642252459));
#155613=CARTESIAN_POINT('Ctrl Pts',(-6.67644130344879,39.4492219569924,
-18.4930799883223));
#155614=CARTESIAN_POINT('Ctrl Pts',(-9.31623745809142,39.5343881144895,
-17.315081381551));
#155615=CARTESIAN_POINT('Ctrl Pts',(-10.5692774057981,39.5769712373705,
-16.5766681115223));
#155616=CARTESIAN_POINT('Ctrl Pts',(-12.8860183605662,39.6621375713927,
-14.8456797574649));
#155617=CARTESIAN_POINT('Ctrl Pts',(-13.9497568683713,39.704720782534,-13.8531850801317));
#155618=CARTESIAN_POINT('Ctrl Pts',(-15.8325783891833,39.7898872930726,
-11.6593559850226));
#155619=CARTESIAN_POINT('Ctrl Pts',(-16.6495849432311,39.83247059247,-10.456478146583));
#155620=CARTESIAN_POINT('Ctrl Pts',(-17.5047693914002,39.8863651366167,
-8.83870949666104));
#155621=CARTESIAN_POINT('Ctrl Pts',(-17.6743491601176,39.8976763403534,
-8.49391024904727));
#155622=CARTESIAN_POINT('Ctrl Pts',(-17.8384587881211,39.9093202297579,
-8.13418459454081));
#155623=CARTESIAN_POINT('Ctrl Pts',(-17.843760173451,39.9096972449258,-8.12253149189711));
#155624=CARTESIAN_POINT('Ctrl Pts',(-17.8493422470916,39.9100946600115,
-8.11024504444853));
#155625=CARTESIAN_POINT('Ctrl Pts',(-17.8632778514748,39.9110879205741,
-8.07953034788309));
#155626=CARTESIAN_POINT('Ctrl Pts',(-17.8992561378396,39.9136667950639,
-7.99969099701119));
#155627=CARTESIAN_POINT('Ctrl Pts',(-17.9754385762985,39.9192026693671,
-7.82783448473375));
#155628=CARTESIAN_POINT('Ctrl Pts',(-18.0385112369951,39.923915776602,-7.68073530369243));
#155629=CARTESIAN_POINT('Ctrl Pts',(-18.2438853747743,39.9395551832023,
-7.19097580701694));
#155630=CARTESIAN_POINT('Ctrl Pts',(-18.392605111926,39.9518396657647,-6.80101108162312));
#155631=CARTESIAN_POINT('Ctrl Pts',(-18.7951379779675,39.9880119852968,
-5.64058743811713));
#155632=CARTESIAN_POINT('Ctrl Pts',(-19.0053137075743,40.0112186941111,
-4.87976728749705));
#155633=CARTESIAN_POINT('Ctrl Pts',(-19.486810056749,40.07811430792,-2.66066207913321));
#155634=CARTESIAN_POINT('Ctrl Pts',(-19.6075698528809,40.1190787002796,
-1.26744658271898));
#155635=CARTESIAN_POINT('Ctrl Pts',(-19.6061987560384,40.1565413172982,
-3.89760817609379E-6));
#155636=CARTESIAN_POINT('Ctrl Pts',(2.35308711660641,55.6631561682667,19.4810141131675));
#155637=CARTESIAN_POINT('Ctrl Pts',(-0.836177570637163,55.5686013384883,
19.86624137102));
#155638=CARTESIAN_POINT('Ctrl Pts',(-7.40437233443277,55.3794916789315,
19.040577712698));
#155639=CARTESIAN_POINT('Ctrl Pts',(-15.5097781103957,55.0958271895964,
13.2964668168065));
#155640=CARTESIAN_POINT('Ctrl Pts',(-19.9471456815097,54.8121627002612,
4.41072023820918));
#155641=CARTESIAN_POINT('Ctrl Pts',(-19.6697430247666,54.5284982109261,
-5.51852151147492));
#155642=CARTESIAN_POINT('Ctrl Pts',(-14.7420297594324,54.2448337215909,
-14.1427836181502));
#155643=CARTESIAN_POINT('Ctrl Pts',(-6.32948010341479,53.9611692322558,
-19.4238840093808));
#155644=CARTESIAN_POINT('Ctrl Pts',(3.57945598289861,53.6775047429206,-20.1130676885921));
#155645=CARTESIAN_POINT('Ctrl Pts',(12.6421595856548,53.3938402535855,-16.0475619479634));
#155646=CARTESIAN_POINT('Ctrl Pts',(18.716273712003,53.1101757642503,-8.18837881994133));
#155647=CARTESIAN_POINT('Ctrl Pts',(20.3658389755175,52.8265112749152,1.60652866949811));
#155648=CARTESIAN_POINT('Ctrl Pts',(17.2009151616198,52.54284678558,11.0216583145532));
#155649=CARTESIAN_POINT('Ctrl Pts',(9.96968294609888,52.2591822962449,17.8312589283967));
#155650=CARTESIAN_POINT('Ctrl Pts',(0.381613941123223,51.9755178069097,
20.4255421529369));
#155651=CARTESIAN_POINT('Ctrl Pts',(-9.29666955748432,51.6918533175746,
18.1912156516937));
#155652=CARTESIAN_POINT('Ctrl Pts',(-16.7772150983034,51.4081888282394,
11.6564765993009));
#155653=CARTESIAN_POINT('Ctrl Pts',(-20.2916183484425,51.1245243389043,
2.36614013857206));
#155654=CARTESIAN_POINT('Ctrl Pts',(-19.0090722426265,50.8408598495692,
-7.48355299426692));
#155655=CARTESIAN_POINT('Ctrl Pts',(-13.2327714994836,50.557195360234,-15.5641303109225));
#155656=CARTESIAN_POINT('Ctrl Pts',(-4.3282365833005,50.2735308708989,-19.96533900255));
#155657=CARTESIAN_POINT('Ctrl Pts',(5.59949572763116,49.9898663815637,-19.646731056189));
#155658=CARTESIAN_POINT('Ctrl Pts',(14.2035043067966,49.7062018922286,-14.683625538629));
#155659=CARTESIAN_POINT('Ctrl Pts',(19.4497969873469,49.4225374028934,-6.24930321681794));
#155660=CARTESIAN_POINT('Ctrl Pts',(20.0981474222916,49.1388729135583,3.66235767703155));
#155661=CARTESIAN_POINT('Ctrl Pts',(15.9952852251765,48.8552084242231,12.7082352871608));
#155662=CARTESIAN_POINT('Ctrl Pts',(8.11112918050874,48.571543934888,18.7498793855759));
#155663=CARTESIAN_POINT('Ctrl Pts',(-1.69050207272523,48.2878794455528,
20.35904212617));
#155664=CARTESIAN_POINT('Ctrl Pts',(-11.0924977459054,48.0042149562177,
17.1553165902359));
#155665=CARTESIAN_POINT('Ctrl Pts',(-17.8722211123635,47.7205504668825,
9.89606518091128));
#155666=CARTESIAN_POINT('Ctrl Pts',(-20.4269419990139,47.4368859775474,
0.297378753067758));
#155667=CARTESIAN_POINT('Ctrl Pts',(-18.1527230433581,47.1532214882123,
-9.37160816856904));
#155668=CARTESIAN_POINT('Ctrl Pts',(-11.5871908037557,46.8695569988771,
-16.8251419854719));
#155669=CARTESIAN_POINT('Ctrl Pts',(-2.28244055807874,46.585892509542,-20.3012033794262));
#155670=CARTESIAN_POINT('Ctrl Pts',(7.56187983711918,46.3022280202068,-18.9780496069259));
#155671=CARTESIAN_POINT('Ctrl Pts',(15.618567857874,46.0185635308717,-13.1684749163659));
#155672=CARTESIAN_POINT('Ctrl Pts',(19.9830182146419,45.7348990415365,-4.24586582304055));
#155673=CARTESIAN_POINT('Ctrl Pts',(19.6234725454198,45.4512345522014,5.6804681860849));
#155674=CARTESIAN_POINT('Ctrl Pts',(14.6249276356951,45.1675700628662,14.2639365255409));
#155675=CARTESIAN_POINT('Ctrl Pts',(6.1690421336071,44.8839055735311,19.4754027611177));
#155676=CARTESIAN_POINT('Ctrl Pts',(-3.74520817655413,44.6002410841959,
20.082873531152));
#155677=CARTESIAN_POINT('Ctrl Pts',(-12.7740893021154,44.3165765948608,
15.9427424258048));
#155678=CARTESIAN_POINT('Ctrl Pts',(-18.7831689917446,44.0329121055256,
8.03373861794982));
#155679=CARTESIAN_POINT('Ctrl Pts',(-20.351897643337,43.7492476161905,-1.77444522854548));
#155680=CARTESIAN_POINT('Ctrl Pts',(-17.1094269777999,43.4655831268553,
-11.163149288857));
#155681=CARTESIAN_POINT('Ctrl Pts',(-9.82227876746288,43.1819186375202,
-17.9128789804492));
#155682=CARTESIAN_POINT('Ctrl Pts',(-0.213138685564806,42.898254148185,
-20.4279946508386));
#155683=CARTESIAN_POINT('Ctrl Pts',(9.44638749380751,42.6145896588499,-18.1139216314637));
#155684=CARTESIAN_POINT('Ctrl Pts',(16.8727826965986,42.3309251695147,-11.5177080023473));
#155685=CARTESIAN_POINT('Ctrl Pts',(20.3104431872471,42.0472606801796,-2.19870213798534));
#155686=CARTESIAN_POINT('Ctrl Pts',(18.9467042160094,41.7635961908444,7.64007806930176));
#155687=CARTESIAN_POINT('Ctrl Pts',(13.1039543936255,41.4799317015093,15.6727397988915));
#155688=CARTESIAN_POINT('Ctrl Pts',(4.16342285401973,41.1962672121741,20.0003575891181));
#155689=CARTESIAN_POINT('Ctrl Pts',(-5.76134404010869,40.912602722839,19.5998803161013));
#155690=CARTESIAN_POINT('Ctrl Pts',(-14.3241261700974,40.6289382335039,
14.5659810180111));
#155691=CARTESIAN_POINT('Ctrl Pts',(-19.5006773325508,40.3452737441687,
6.08867613901365));
#155692=CARTESIAN_POINT('Ctrl Pts',(-20.0672581074617,40.0616092548336,
-3.82799498463215));
#155693=CARTESIAN_POINT('Ctrl Pts',(-15.8899285013867,39.7779447654984,
-12.8397260786543));
#155694=CARTESIAN_POINT('Ctrl Pts',(-7.95621143231152,39.4942802761632,
-18.8161391682379));
#155695=CARTESIAN_POINT('Ctrl Pts',(1.85835820784766,39.2106157868282,-20.3444070526613));
#155696=CARTESIAN_POINT('Ctrl Pts',(11.2336109894543,38.926951297493,-17.0632463996203));
#155697=CARTESIAN_POINT('Ctrl Pts',(17.9532322189983,38.6432868081578,-9.74832531460192));
#155698=CARTESIAN_POINT('Ctrl Pts',(20.4286999009559,38.3596223188227,-0.12889499355195));
#155699=CARTESIAN_POINT('Ctrl Pts',(18.0748121707474,38.0759578294876,9.52100617250831));
#155700=CARTESIAN_POINT('Ctrl Pts',(11.4480293296981,37.7922933401524,16.9201364657096));
#155701=CARTESIAN_POINT('Ctrl Pts',(2.11492632471884,37.5086288508173,20.3193375935092));
#155702=CARTESIAN_POINT('Ctrl Pts',(-7.71814636969478,37.2249643614821,
18.9150366117471));
#155703=CARTESIAN_POINT('Ctrl Pts',(-15.726645213299,36.941299872147,13.0392110278167));
#155704=CARTESIAN_POINT('Ctrl Pts',(-20.017356820919,36.6576353828118,4.08090907120032));
#155705=CARTESIAN_POINT('Ctrl Pts',(-19.5759547942569,36.3739708934767,
-5.84212189597385));
#155706=CARTESIAN_POINT('Ctrl Pts',(-14.5067866363524,36.0903064041415,
-14.3840722555241));
#155707=CARTESIAN_POINT('Ctrl Pts',(-6.00820670381315,35.8066419148064,
-19.5256201937797));
#155708=CARTESIAN_POINT('Ctrl Pts',(3.91071690116573,35.5229774254712,-20.0513015727259));
#155709=CARTESIAN_POINT('Ctrl Pts',(12.9051440864865,35.2393129361361,-15.836844039274));
#155710=CARTESIAN_POINT('Ctrl Pts',(18.8487901790361,34.9556484468009,-7.87854956109791));
#155711=CARTESIAN_POINT('Ctrl Pts',(20.3365688392524,34.6719839574659,1.94224081642136));
#155712=CARTESIAN_POINT('Ctrl Pts',(17.0167789114055,34.3883194681306,11.3038791944104));
#155713=CARTESIAN_POINT('Ctrl Pts',(9.67419956761905,34.1046549787955,17.9932850304986));
#155714=CARTESIAN_POINT('Ctrl Pts',(0.0446620780017708,33.8209904894603,
20.4290480022488));
#155715=CARTESIAN_POINT('Ctrl Pts',(-9.59548876001614,33.5373260001252,
18.0354147123321));
#155716=CARTESIAN_POINT('Ctrl Pts',(-16.9671510611812,33.2536615107901,
11.3781173646993));
#155717=CARTESIAN_POINT('Ctrl Pts',(-20.327988873431,32.9699970214549,2.03119144706522));
#155718=CARTESIAN_POINT('Ctrl Pts',(-18.882843118214,32.6863325321198,-7.79623688916886));
#155719=CARTESIAN_POINT('Ctrl Pts',(-12.974655776204,32.4026680427846,-15.7799732044501));
#155720=CARTESIAN_POINT('Ctrl Pts',(-3.99747079481186,32.1190035534495,
-20.0346838394028));
#155721=CARTESIAN_POINT('Ctrl Pts',(2.61450742368379,31.9298938938927,-19.7111920003019));
#155722=CARTESIAN_POINT('Ctrl Pts',(5.68898199535994,31.8353390641143,-18.7798406199905));
#155723=CARTESIAN_POINT('Ctrl Pts',(2.35247451361281,55.6585629685637,19.4759424235221));
#155724=CARTESIAN_POINT('Ctrl Pts',(-0.835954044174774,55.5640081387853,
19.8610686863525));
#155725=CARTESIAN_POINT('Ctrl Pts',(-7.4024480296698,55.3748984792284,19.0356203314463));
#155726=CARTESIAN_POINT('Ctrl Pts',(-15.5057382293109,55.0912339898934,
13.2930048013961));
#155727=CARTESIAN_POINT('Ctrl Pts',(-19.9419529445085,54.8075695005581,
4.40957186878231));
#155728=CARTESIAN_POINT('Ctrl Pts',(-19.6646212768537,54.5239050112231,
-5.51708469180273));
#155729=CARTESIAN_POINT('Ctrl Pts',(-14.7381916416059,54.2402405218879,
-14.1391013081035));
#155730=CARTESIAN_POINT('Ctrl Pts',(-6.32783201705067,53.9565760325528,
-19.4188266920463));
#155731=CARTESIAN_POINT('Ctrl Pts',(3.578523961509,53.6729115432176,-20.1078309249584));
#155732=CARTESIAN_POINT('Ctrl Pts',(12.6388680217749,53.3892470538825,-16.043383707438));
#155733=CARTESIAN_POINT('Ctrl Pts',(18.7114006150979,53.1055825645473,-8.18624684292945));
#155734=CARTESIAN_POINT('Ctrl Pts',(20.3605364075023,52.8219180752122,1.60611038358585));
#155735=CARTESIAN_POINT('Ctrl Pts',(17.1964366226151,52.5382535858769,11.0187886481856));
#155736=CARTESIAN_POINT('Ctrl Pts',(9.96708718002274,52.2545890965418,17.8266162724855));
#155737=CARTESIAN_POINT('Ctrl Pts',(0.381514580940291,51.9709246072066,
20.4202240336472));
#155738=CARTESIAN_POINT('Ctrl Pts',(-9.29424901920701,51.6872601178715,
18.1864792752938));
#155739=CARTESIAN_POINT('Ctrl Pts',(-16.7728468799808,51.4035956285364,
11.6534416476308));
#155740=CARTESIAN_POINT('Ctrl Pts',(-20.2863350982357,51.1199311392012,
2.36552407582162));
#155741=CARTESIAN_POINT('Ctrl Pts',(-19.0041229241428,50.8362666498662,
-7.48160453054787));
#155742=CARTESIAN_POINT('Ctrl Pts',(-13.2293261339785,50.552602160531,-15.5600779385785));
#155743=CARTESIAN_POINT('Ctrl Pts',(-4.32710965711362,50.2689376711959,
-19.9601407045388));
#155744=CARTESIAN_POINT('Ctrl Pts',(5.59803780861646,49.9852731818607,-19.641615712896));
#155745=CARTESIAN_POINT('Ctrl Pts',(14.1998061953725,49.7016086925256,-14.6798024199021));
#155746=CARTESIAN_POINT('Ctrl Pts',(19.4447329190163,49.4179442031904,-6.24767610993663));
#155747=CARTESIAN_POINT('Ctrl Pts',(20.0929145454661,49.1342797138553,3.6614041231438));
#155748=CARTESIAN_POINT('Ctrl Pts',(15.9911205946964,48.8506152245201,12.7049264931452));
#155749=CARTESIAN_POINT('Ctrl Pts',(8.10901731720995,48.566950735185,18.7449975520795));
#155750=CARTESIAN_POINT('Ctrl Pts',(-1.69006192324604,48.2832862458497,
20.3537413212014));
#155751=CARTESIAN_POINT('Ctrl Pts',(-11.0896096352173,47.9996217565146,
17.1508499268804));
#155752=CARTESIAN_POINT('Ctrl Pts',(-17.8675677913534,47.7159572671794,
9.89348858073751));
#155753=CARTESIAN_POINT('Ctrl Pts',(-20.4216235152184,47.4322927778444,
0.297301325713269));
#155754=CARTESIAN_POINT('Ctrl Pts',(-18.1479966891463,47.1486282885093,
-9.36916811923689));
#155755=CARTESIAN_POINT('Ctrl Pts',(-11.5841738917515,46.8649637991741,
-16.8207612883998));
#155756=CARTESIAN_POINT('Ctrl Pts',(-2.2818462878682,46.581299309839,-20.2959176337082));
#155757=CARTESIAN_POINT('Ctrl Pts',(7.55991097974546,46.2976348205038,-18.9731083656324));
#155758=CARTESIAN_POINT('Ctrl Pts',(15.6145013118357,46.0139703311687,-13.16504629154));
#155759=CARTESIAN_POINT('Ctrl Pts',(19.9778153135633,45.7303058418335,-4.24476034339613));
#155760=CARTESIAN_POINT('Ctrl Pts',(19.6183632578549,45.4466413524984,5.67898918457795));
#155761=CARTESIAN_POINT('Ctrl Pts',(14.621119799914,45.1629768631631,14.2602226796174));
#155762=CARTESIAN_POINT('Ctrl Pts',(6.1674359239932,44.8793123738281,19.4703320259092));
#155763=CARTESIAN_POINT('Ctrl Pts',(-3.74423305120258,44.5956478844928,
20.0776446311312));
#155764=CARTESIAN_POINT('Ctrl Pts',(-12.7707633619448,44.3119833951578,
15.9385914756894));
#155765=CARTESIAN_POINT('Ctrl Pts',(-18.7782784907623,44.0283189058226,
8.03164690453235));
#155766=CARTESIAN_POINT('Ctrl Pts',(-20.3465986985498,43.7446544164875,
-1.77398322311195));
#155767=CARTESIAN_POINT('Ctrl Pts',(-17.1049722625451,43.4609899271523,
-11.1602427829002));
#155768=CARTESIAN_POINT('Ctrl Pts',(-9.81972137877189,43.1773254378172,
-17.9082150735074));
#155769=CARTESIAN_POINT('Ctrl Pts',(-0.213083191470515,42.893660948482,
-20.4226758929682));
#155770=CARTESIAN_POINT('Ctrl Pts',(9.443927974472,42.6099964591469,-18.1092053798253));
#155771=CARTESIAN_POINT('Ctrl Pts',(16.868389595499,42.3263319698117,-11.5147091813111));
#155772=CARTESIAN_POINT('Ctrl Pts',(20.3051550357961,42.0426674804766,-2.19812967042301));
#155773=CARTESIAN_POINT('Ctrl Pts',(18.941771135994,41.7590029911413,7.63808885175711));
#155774=CARTESIAN_POINT('Ctrl Pts',(13.1005425677583,41.4753385018062,15.6686591483147));
#155775=CARTESIAN_POINT('Ctrl Pts',(4.16233883973193,41.191674012471,19.9951501734537));
#155776=CARTESIAN_POINT('Ctrl Pts',(-5.75984398126879,40.9080095231359,
19.5947771711538));
#155777=CARTESIAN_POINT('Ctrl Pts',(-14.3203966528292,40.6243450338009,
14.5621885299326));
#155778=CARTESIAN_POINT('Ctrl Pts',(-19.4956000167,40.3406805444657,6.08709085398259));
#155779=CARTESIAN_POINT('Ctrl Pts',(-20.0620332731684,40.0570160551306,
-3.82699830439993));
#155780=CARTESIAN_POINT('Ctrl Pts',(-15.8857913022283,39.7733515657954,
-12.8363830488904));
#155781=CARTESIAN_POINT('Ctrl Pts',(-7.95413990434726,39.4896870764602,
-18.8112400829384));
#155782=CARTESIAN_POINT('Ctrl Pts',(1.85787435431672,39.2060225871252,-20.3391100581702));
#155783=CARTESIAN_POINT('Ctrl Pts',(11.2306861376571,38.92235809779,-17.0588037082239));
#155784=CARTESIAN_POINT('Ctrl Pts',(17.9485578054405,38.6386936084548,-9.74578718088502));
#155785=CARTESIAN_POINT('Ctrl Pts',(20.4233809594614,38.3550291191197,-0.128861433661739));
#155786=CARTESIAN_POINT('Ctrl Pts',(18.0701061018895,38.0713646297846,9.51852722499672));
#155787=CARTESIAN_POINT('Ctrl Pts',(11.4450486506248,37.7877001404493,16.9157310352918));
#155788=CARTESIAN_POINT('Ctrl Pts',(2.11437566954724,37.5040356511143,20.3140471262575));
#155789=CARTESIAN_POINT('Ctrl Pts',(-7.71613682582219,37.2203711617791,
18.9101117769003));
#155790=CARTESIAN_POINT('Ctrl Pts',(-15.7225505275519,36.9367066724439,
13.0358160589347));
#155791=CARTESIAN_POINT('Ctrl Pts',(-20.0121449792825,36.6530421831088,
4.07984654069534));
#155792=CARTESIAN_POINT('Ctrl Pts',(-19.570857878601,36.3693776937737,-5.84060080529386));
#155793=CARTESIAN_POINT('Ctrl Pts',(-14.5030095606927,36.0857132044385,
-14.3803271303707));
#155794=CARTESIAN_POINT('Ctrl Pts',(-6.00664236988544,35.8020487151034,
-19.5205363835633));
#155795=CARTESIAN_POINT('Ctrl Pts',(3.90969868212814,35.5183842257682,-20.0460808931517));
#155796=CARTESIAN_POINT('Ctrl Pts',(12.9017840257226,35.2347197364331,-15.8327206611571));
#155797=CARTESIAN_POINT('Ctrl Pts',(18.8438825892667,34.9510552470979,-7.87649825435995));
#155798=CARTESIAN_POINT('Ctrl Pts',(20.3312738920437,34.6673907577629,1.94173512410548));
#155799=CARTESIAN_POINT('Ctrl Pts',(17.0123483056708,34.3837262684276,11.3009360443548));
#155800=CARTESIAN_POINT('Ctrl Pts',(9.67168075942046,34.1000617790925,17.988600194117));
#155801=CARTESIAN_POINT('Ctrl Pts',(0.0446503983630494,33.8163972897572,
20.4237289590255));
#155802=CARTESIAN_POINT('Ctrl Pts',(-9.59299031791114,33.5327328004222,
18.0307189233321));
#155803=CARTESIAN_POINT('Ctrl Pts',(-16.9627335925823,33.2490683110871,
11.375154844335));
#155804=CARTESIAN_POINT('Ctrl Pts',(-20.3226957496675,32.9654038217519,
2.03066268125984));
#155805=CARTESIAN_POINT('Ctrl Pts',(-18.8779274714526,32.6817393324168,
-7.79420718800329));
#155806=CARTESIAN_POINT('Ctrl Pts',(-12.9712759915485,32.3980748430816,
-15.7758642817733));
#155807=CARTESIAN_POINT('Ctrl Pts',(-3.99643345408108,32.1144103537465,
-20.0294682376252));
#155808=CARTESIAN_POINT('Ctrl Pts',(2.61383238833494,31.9253006941897,-19.7060586818794));
#155809=CARTESIAN_POINT('Ctrl Pts',(5.68750092507729,31.8307458644113,-18.7749514739398));
#155810=CARTESIAN_POINT('Ctrl Pts',(2.35186191061921,55.6539697688606,19.4708707338767));
#155811=CARTESIAN_POINT('Ctrl Pts',(-0.835730517712384,55.5594149390822,
19.855896001685));
#155812=CARTESIAN_POINT('Ctrl Pts',(-7.40052372490683,55.3703052795254,
19.0306629501947));
#155813=CARTESIAN_POINT('Ctrl Pts',(-15.5016983482262,55.0866407901903,
13.2895427859857));
#155814=CARTESIAN_POINT('Ctrl Pts',(-19.9367602075072,54.8029763008551,
4.40842349935545));
#155815=CARTESIAN_POINT('Ctrl Pts',(-19.6594995289409,54.51931181152,-5.51564787213054));
#155816=CARTESIAN_POINT('Ctrl Pts',(-14.7343535237793,54.2356473221848,
-14.1354189980568));
#155817=CARTESIAN_POINT('Ctrl Pts',(-6.32618393068655,53.9519828328497,
-19.4137693747118));
#155818=CARTESIAN_POINT('Ctrl Pts',(3.5775919401194,53.6683183435145,-20.1025941613248));
#155819=CARTESIAN_POINT('Ctrl Pts',(12.6355764578951,53.3846538541794,-16.0392054669125));
#155820=CARTESIAN_POINT('Ctrl Pts',(18.7065275181928,53.1009893648442,-8.18411486591757));
#155821=CARTESIAN_POINT('Ctrl Pts',(20.355233839487,52.8173248755091,1.60569209767359));
#155822=CARTESIAN_POINT('Ctrl Pts',(17.1919580836104,52.5336603861739,11.015918981818));
#155823=CARTESIAN_POINT('Ctrl Pts',(9.9644914139466,52.2499958968388,17.8219736165744));
#155824=CARTESIAN_POINT('Ctrl Pts',(0.381415220757358,51.9663314075036,
20.4149059143575));
#155825=CARTESIAN_POINT('Ctrl Pts',(-9.29182848092971,51.6826669181685,
18.181742898894));
#155826=CARTESIAN_POINT('Ctrl Pts',(-16.7684786616583,51.3990024288333,
11.6504066959607));
#155827=CARTESIAN_POINT('Ctrl Pts',(-20.2810518480289,51.1153379394982,
2.36490801307118));
#155828=CARTESIAN_POINT('Ctrl Pts',(-18.9991736056591,50.8316734501631,
-7.47965606682882));
#155829=CARTESIAN_POINT('Ctrl Pts',(-13.2258807684735,50.5480089608279,
-15.5560255662346));
#155830=CARTESIAN_POINT('Ctrl Pts',(-4.32598273092673,50.2643444714928,
-19.9549424065277));
#155831=CARTESIAN_POINT('Ctrl Pts',(5.59657988960176,49.9806799821576,-19.636500369603));
#155832=CARTESIAN_POINT('Ctrl Pts',(14.1961080839485,49.6970154928225,-14.6759793011752));
#155833=CARTESIAN_POINT('Ctrl Pts',(19.4396688506857,49.4133510034873,-6.24604900305533));
#155834=CARTESIAN_POINT('Ctrl Pts',(20.0876816686406,49.1296865141522,3.66045056925605));
#155835=CARTESIAN_POINT('Ctrl Pts',(15.9869559642162,48.846022024817,12.7016176991295));
#155836=CARTESIAN_POINT('Ctrl Pts',(8.10690545391116,48.5623575354819,18.7401157185831));
#155837=CARTESIAN_POINT('Ctrl Pts',(-1.68962177376686,48.2786930461467,
20.3484405162329));
#155838=CARTESIAN_POINT('Ctrl Pts',(-11.0867215245292,47.9950285568116,
17.1463832635249));
#155839=CARTESIAN_POINT('Ctrl Pts',(-17.8629144703433,47.7113640674764,
9.89091198056374));
#155840=CARTESIAN_POINT('Ctrl Pts',(-20.4163050314229,47.4276995781413,
0.297223898358779));
#155841=CARTESIAN_POINT('Ctrl Pts',(-18.1432703349345,47.1440350888062,
-9.36672806990475));
#155842=CARTESIAN_POINT('Ctrl Pts',(-11.5811569797474,46.860370599471,-16.8163805913277));
#155843=CARTESIAN_POINT('Ctrl Pts',(-2.28125201765766,46.5767061101359,
-20.2906318879902));
#155844=CARTESIAN_POINT('Ctrl Pts',(7.55794212237173,46.2930416208007,-18.9681671243389));
#155845=CARTESIAN_POINT('Ctrl Pts',(15.6104347657974,46.0093771314656,-13.1616176667141));
#155846=CARTESIAN_POINT('Ctrl Pts',(19.9726124124846,45.7257126421304,-4.2436548637517));
#155847=CARTESIAN_POINT('Ctrl Pts',(19.61325397029,45.4420481527953,5.67751018307102));
#155848=CARTESIAN_POINT('Ctrl Pts',(14.617311964133,45.1583836634601,14.256508833694));
#155849=CARTESIAN_POINT('Ctrl Pts',(6.1658297143793,44.874719174125,19.4652612907007));
#155850=CARTESIAN_POINT('Ctrl Pts',(-3.74325792585103,44.5910546847898,
20.0724157311104));
#155851=CARTESIAN_POINT('Ctrl Pts',(-12.7674374217743,44.3073901954547,
15.934440525574));
#155852=CARTESIAN_POINT('Ctrl Pts',(-18.77338798978,44.0237257061195,8.02955519111489));
#155853=CARTESIAN_POINT('Ctrl Pts',(-20.3412997537626,43.7400612167844,
-1.77352121767841));
#155854=CARTESIAN_POINT('Ctrl Pts',(-17.1005175472903,43.4563967274492,
-11.1573362769433));
#155855=CARTESIAN_POINT('Ctrl Pts',(-9.81716399008091,43.1727322381141,
-17.9035511665657));
#155856=CARTESIAN_POINT('Ctrl Pts',(-0.213027697376223,42.8890677487789,
-20.4173571350978));
#155857=CARTESIAN_POINT('Ctrl Pts',(9.44146845513648,42.6054032594438,-18.1044891281869));
#155858=CARTESIAN_POINT('Ctrl Pts',(16.8639964943994,42.3217387701086,-11.5117103602749));
#155859=CARTESIAN_POINT('Ctrl Pts',(20.2998668843451,42.0380742807735,-2.19755720286068));
#155860=CARTESIAN_POINT('Ctrl Pts',(18.9368380559786,41.7544097914383,7.63609963421245));
#155861=CARTESIAN_POINT('Ctrl Pts',(13.0971307418911,41.4707453021032,15.6645784977378));
#155862=CARTESIAN_POINT('Ctrl Pts',(4.16125482544413,41.187080812768,19.9899427577892));
#155863=CARTESIAN_POINT('Ctrl Pts',(-5.75834392242889,40.9034163234329,
19.5896740262063));
#155864=CARTESIAN_POINT('Ctrl Pts',(-14.3166671355611,40.6197518340978,
14.5583960418542));
#155865=CARTESIAN_POINT('Ctrl Pts',(-19.4905227008492,40.3360873447626,
6.08550556895152));
#155866=CARTESIAN_POINT('Ctrl Pts',(-20.056808438875,40.0524228554275,-3.82600162416772));
#155867=CARTESIAN_POINT('Ctrl Pts',(-15.8816541030699,39.7687583660923,
-12.8330400191265));
#155868=CARTESIAN_POINT('Ctrl Pts',(-7.95206837638299,39.4850938767571,
-18.8063409976389));
#155869=CARTESIAN_POINT('Ctrl Pts',(1.85739050078578,39.2014293874221,-20.3338130636791));
#155870=CARTESIAN_POINT('Ctrl Pts',(11.22776128586,38.9177648980869,-17.0543610168275));
#155871=CARTESIAN_POINT('Ctrl Pts',(17.9438833918827,38.6341004087517,-9.74324904716811));
#155872=CARTESIAN_POINT('Ctrl Pts',(20.418062017967,38.3504359194166,-0.128827873771525));
#155873=CARTESIAN_POINT('Ctrl Pts',(18.0654000330317,38.0667714300815,9.51604827748511));
#155874=CARTESIAN_POINT('Ctrl Pts',(11.4420679715514,37.7831069407463,16.911325604874));
#155875=CARTESIAN_POINT('Ctrl Pts',(2.11382501437564,37.4994424514112,20.3087566590058));
#155876=CARTESIAN_POINT('Ctrl Pts',(-7.7141272819496,37.215777962076,18.9051869420536));
#155877=CARTESIAN_POINT('Ctrl Pts',(-15.7184558418048,36.9321134727409,
13.0324210900526));
#155878=CARTESIAN_POINT('Ctrl Pts',(-20.0069331376461,36.6484489834057,
4.07878401019037));
#155879=CARTESIAN_POINT('Ctrl Pts',(-19.5657609629451,36.3647844940706,
-5.83907971461386));
#155880=CARTESIAN_POINT('Ctrl Pts',(-14.4992324850331,36.0811200047354,
-14.3765820052173));
#155881=CARTESIAN_POINT('Ctrl Pts',(-6.00507803595772,35.7974555154003,
-19.515452573347));
#155882=CARTESIAN_POINT('Ctrl Pts',(3.90868046309055,35.5137910260651,-20.0408602135774));
#155883=CARTESIAN_POINT('Ctrl Pts',(12.8984239649587,35.23012653673,-15.8285972830403));
#155884=CARTESIAN_POINT('Ctrl Pts',(18.8389749994973,34.9464620473948,-7.87444694762198));
#155885=CARTESIAN_POINT('Ctrl Pts',(20.3259789448351,34.6627975580598,1.94122943178962));
#155886=CARTESIAN_POINT('Ctrl Pts',(17.0079176999362,34.3791330687245,11.2979928942992));
#155887=CARTESIAN_POINT('Ctrl Pts',(9.66916195122188,34.0954685793894,17.9839153577354));
#155888=CARTESIAN_POINT('Ctrl Pts',(0.0446387187243297,33.8118040900542,
20.4184099158022));
#155889=CARTESIAN_POINT('Ctrl Pts',(-9.59049187580613,33.5281396007191,
18.026023134332));
#155890=CARTESIAN_POINT('Ctrl Pts',(-16.9583161239834,33.244475111384,11.3721923239707));
#155891=CARTESIAN_POINT('Ctrl Pts',(-20.3174026259039,32.9608106220488,
2.03013391545447));
#155892=CARTESIAN_POINT('Ctrl Pts',(-18.8730118246912,32.6771461327137,
-7.79217748683771));
#155893=CARTESIAN_POINT('Ctrl Pts',(-12.9678962068931,32.3934816433785,
-15.7717553590965));
#155894=CARTESIAN_POINT('Ctrl Pts',(-3.9953961133503,32.1098171540434,-20.0242526358475));
#155895=CARTESIAN_POINT('Ctrl Pts',(2.6131573529861,31.9207074944866,-19.7009253634569));
#155896=CARTESIAN_POINT('Ctrl Pts',(5.68601985479465,31.8261526647082,-18.7700623278891));
#155897=CARTESIAN_POINT('Ctrl Pts',(2.35124930762562,55.6493765691575,19.4657990442313));
#155898=CARTESIAN_POINT('Ctrl Pts',(-0.835506991249996,55.5548217393791,
19.8507233170175));
#155899=CARTESIAN_POINT('Ctrl Pts',(-7.39859942014385,55.3657120798223,
19.025705568943));
#155900=CARTESIAN_POINT('Ctrl Pts',(-15.4976584671414,55.0820475904872,
13.2860807705753));
#155901=CARTESIAN_POINT('Ctrl Pts',(-19.931567470506,54.798383101152,4.40727512992858));
#155902=CARTESIAN_POINT('Ctrl Pts',(-19.654377781028,54.5147186118169,-5.51421105245834));
#155903=CARTESIAN_POINT('Ctrl Pts',(-14.7305154059527,54.2310541224818,
-14.13173668801));
#155904=CARTESIAN_POINT('Ctrl Pts',(-6.32453584432243,53.9473896331466,
-19.4087120573774));
#155905=CARTESIAN_POINT('Ctrl Pts',(3.57665991872979,53.6637251438114,-20.0973573976911));
#155906=CARTESIAN_POINT('Ctrl Pts',(12.6322848940153,53.3800606544763,-16.035027226387));
#155907=CARTESIAN_POINT('Ctrl Pts',(18.7016544212876,53.0963961651411,-8.18198288890569));
#155908=CARTESIAN_POINT('Ctrl Pts',(20.3499312714717,52.812731675806,1.60527381176133));
#155909=CARTESIAN_POINT('Ctrl Pts',(17.1874795446057,52.5290671864708,11.0130493154504));
#155910=CARTESIAN_POINT('Ctrl Pts',(9.96189564787046,52.2454026971357,17.8173309606632));
#155911=CARTESIAN_POINT('Ctrl Pts',(0.381315860574426,51.9617382078005,
20.4095877950678));
#155912=CARTESIAN_POINT('Ctrl Pts',(-9.2894079426524,51.6780737184654,18.1770065224941));
#155913=CARTESIAN_POINT('Ctrl Pts',(-16.7641104433357,51.3944092291302,
11.6473717442906));
#155914=CARTESIAN_POINT('Ctrl Pts',(-20.2757685978221,51.1107447397951,
2.36429195032073));
#155915=CARTESIAN_POINT('Ctrl Pts',(-18.9942242871754,50.82708025046,-7.47770760310978));
#155916=CARTESIAN_POINT('Ctrl Pts',(-13.2224354029684,50.5434157611248,
-15.5519731938906));
#155917=CARTESIAN_POINT('Ctrl Pts',(-4.32485580473984,50.2597512717897,
-19.9497441085165));
#155918=CARTESIAN_POINT('Ctrl Pts',(5.59512197058706,49.9760867824545,-19.6313850263099));
#155919=CARTESIAN_POINT('Ctrl Pts',(14.1924099725245,49.6924222931194,-14.6721561824483));
#155920=CARTESIAN_POINT('Ctrl Pts',(19.4346047823551,49.4087578037842,-6.24442189617403));
#155921=CARTESIAN_POINT('Ctrl Pts',(20.0824487918151,49.1250933144491,3.6594970153683));
#155922=CARTESIAN_POINT('Ctrl Pts',(15.982791333736,48.8414288251139,12.6983089051138));
#155923=CARTESIAN_POINT('Ctrl Pts',(8.10479359061236,48.5577643357788,18.7352338850867));
#155924=CARTESIAN_POINT('Ctrl Pts',(-1.68918162428767,48.2740998464436,
20.3431397112644));
#155925=CARTESIAN_POINT('Ctrl Pts',(-11.0838334138411,47.9904353571085,
17.1419166001694));
#155926=CARTESIAN_POINT('Ctrl Pts',(-17.8582611493331,47.7067708677733,
9.88833538038999));
#155927=CARTESIAN_POINT('Ctrl Pts',(-20.4109865476274,47.4231063784382,
0.297146471004289));
#155928=CARTESIAN_POINT('Ctrl Pts',(-18.1385439807228,47.1394418891031,
-9.3642880205726));
#155929=CARTESIAN_POINT('Ctrl Pts',(-11.5781400677432,46.8557773997679,
-16.8119998942556));
#155930=CARTESIAN_POINT('Ctrl Pts',(-2.28065774744712,46.5721129104328,
-20.2853461422722));
#155931=CARTESIAN_POINT('Ctrl Pts',(7.55597326499801,46.2884484210976,-18.9632258830455));
#155932=CARTESIAN_POINT('Ctrl Pts',(15.6063682197591,46.0047839317625,-13.1581890418883));
#155933=CARTESIAN_POINT('Ctrl Pts',(19.967409511406,45.7211194424273,-4.24254938410727));
#155934=CARTESIAN_POINT('Ctrl Pts',(19.6081446827251,45.4374549530922,5.67603118156409));
#155935=CARTESIAN_POINT('Ctrl Pts',(14.6135041283519,45.153790463757,14.2527949877705));
#155936=CARTESIAN_POINT('Ctrl Pts',(6.16422350476539,44.8701259744219,19.4601905554922));
#155937=CARTESIAN_POINT('Ctrl Pts',(-3.74228280049948,44.5864614850867,
20.0671868310897));
#155938=CARTESIAN_POINT('Ctrl Pts',(-12.7641114816037,44.3027969957516,
15.9302895754586));
#155939=CARTESIAN_POINT('Ctrl Pts',(-18.7684974887977,44.0191325064164,
8.02746347769743));
#155940=CARTESIAN_POINT('Ctrl Pts',(-20.3360008089754,43.7354680170813,
-1.77305921224488));
#155941=CARTESIAN_POINT('Ctrl Pts',(-17.0960628320355,43.4518035277461,
-11.1544297709865));
#155942=CARTESIAN_POINT('Ctrl Pts',(-9.81460660138991,43.168139038411,-17.8988872596239));
#155943=CARTESIAN_POINT('Ctrl Pts',(-0.212972203281932,42.8844745490758,
-20.4120383772274));
#155944=CARTESIAN_POINT('Ctrl Pts',(9.43900893580097,42.6008100597407,-18.0997728765485));
#155945=CARTESIAN_POINT('Ctrl Pts',(16.8596033932998,42.3171455704055,-11.5087115392387));
#155946=CARTESIAN_POINT('Ctrl Pts',(20.2945787328941,42.0334810810704,-2.19698473529835));
#155947=CARTESIAN_POINT('Ctrl Pts',(18.9319049759631,41.7498165917352,7.6341104166678));
#155948=CARTESIAN_POINT('Ctrl Pts',(13.093718916024,41.4661521024001,15.6604978471609));
#155949=CARTESIAN_POINT('Ctrl Pts',(4.16017081115633,41.1824876130649,19.9847353421248));
#155950=CARTESIAN_POINT('Ctrl Pts',(-5.75684386358899,40.8988231237298,
19.5845708812588));
#155951=CARTESIAN_POINT('Ctrl Pts',(-14.3129376182929,40.6151586343947,
14.5546035537758));
#155952=CARTESIAN_POINT('Ctrl Pts',(-19.4854453849984,40.3314941450595,
6.08392028392046));
#155953=CARTESIAN_POINT('Ctrl Pts',(-20.0515836045816,40.0478296557244,
-3.8250049439355));
#155954=CARTESIAN_POINT('Ctrl Pts',(-15.8775169039115,39.7641651663892,
-12.8296969893626));
#155955=CARTESIAN_POINT('Ctrl Pts',(-7.94999684841872,39.480500677054,-18.8014419123395));
#155956=CARTESIAN_POINT('Ctrl Pts',(1.85690664725484,39.196836187719,-20.3285160691879));
#155957=CARTESIAN_POINT('Ctrl Pts',(11.2248364340628,38.9131716983838,-17.049918325431));
#155958=CARTESIAN_POINT('Ctrl Pts',(17.9392089783248,38.6295072090486,-9.7407109134512));
#155959=CARTESIAN_POINT('Ctrl Pts',(20.4127430764725,38.3458427197135,-0.128794313881315));
#155960=CARTESIAN_POINT('Ctrl Pts',(18.0606939641738,38.0621782303784,9.51356932997351));
#155961=CARTESIAN_POINT('Ctrl Pts',(11.4390872924781,37.7785137410432,16.9069201744562));
#155962=CARTESIAN_POINT('Ctrl Pts',(2.11327435920404,37.4948492517081,20.3034661917541));
#155963=CARTESIAN_POINT('Ctrl Pts',(-7.712117738077,37.2111847623729,18.9002621072068));
#155964=CARTESIAN_POINT('Ctrl Pts',(-15.7143611560578,36.9275202730378,
13.0290261211706));
#155965=CARTESIAN_POINT('Ctrl Pts',(-20.0017212960097,36.6438557837026,
4.07772147968539));
#155966=CARTESIAN_POINT('Ctrl Pts',(-19.5606640472892,36.3601912943675,
-5.83755862393387));
#155967=CARTESIAN_POINT('Ctrl Pts',(-14.4954554093735,36.0765268050323,
-14.3728368800639));
#155968=CARTESIAN_POINT('Ctrl Pts',(-6.00351370203,35.7928623156972,-19.5103687631306));
#155969=CARTESIAN_POINT('Ctrl Pts',(3.90766224405295,35.509197826362,-20.0356395340032));
#155970=CARTESIAN_POINT('Ctrl Pts',(12.8950639041948,35.2255333370269,-15.8244739049234));
#155971=CARTESIAN_POINT('Ctrl Pts',(18.8340674097279,34.9418688476917,-7.87239564088401));
#155972=CARTESIAN_POINT('Ctrl Pts',(20.3206839976264,34.6582043583567,1.94072373947375));
#155973=CARTESIAN_POINT('Ctrl Pts',(17.0034870942015,34.3745398690214,11.2950497442436));
#155974=CARTESIAN_POINT('Ctrl Pts',(9.6666431430233,34.0908753796863,17.9792305213538));
#155975=CARTESIAN_POINT('Ctrl Pts',(0.04462703908561,33.8072108903511,20.4130908725788));
#155976=CARTESIAN_POINT('Ctrl Pts',(-9.58799343370113,33.523546401016,18.0213273453319));
#155977=CARTESIAN_POINT('Ctrl Pts',(-16.9538986553845,33.2398819116809,
11.3692298036064));
#155978=CARTESIAN_POINT('Ctrl Pts',(-20.3121095021403,32.9562174223457,
2.0296051496491));
#155979=CARTESIAN_POINT('Ctrl Pts',(-18.8680961779298,32.6725529330106,
-7.79014778567214));
#155980=CARTESIAN_POINT('Ctrl Pts',(-12.9645164222377,32.3888884436754,
-15.7676464364197));
#155981=CARTESIAN_POINT('Ctrl Pts',(-3.99435877261951,32.1052239543403,
-20.0190370340698));
#155982=CARTESIAN_POINT('Ctrl Pts',(2.61248231763726,31.9161142947835,-19.6957920450345));
#155983=CARTESIAN_POINT('Ctrl Pts',(5.684538784512,31.8215594650051,-18.7651731818384));
#155984=CARTESIAN_POINT('Ctrl Pts',(2.32499489361428,55.4525251533119,19.2484409165708));
#155985=CARTESIAN_POINT('Ctrl Pts',(-0.825927285719014,55.3579703235335,
19.6290368312674));
#155986=CARTESIAN_POINT('Ctrl Pts',(-7.31612921601654,55.1688606639768,
18.813246372444));
#155987=CARTESIAN_POINT('Ctrl Pts',(-15.3245207063658,54.8851961746416,
13.1377086815575));
#155988=CARTESIAN_POINT('Ctrl Pts',(-19.7090215990246,54.6015316853065,
4.35805929734841));
#155989=CARTESIAN_POINT('Ctrl Pts',(-19.4348742990482,54.3178671959714,
-5.45263306650719));
#155990=CARTESIAN_POINT('Ctrl Pts',(-14.5660246419556,54.0342027066362,
-13.9739234002933));
#155991=CARTESIAN_POINT('Ctrl Pts',(-6.25390357157437,53.750538217301,-19.1919698858997));
#155992=CARTESIAN_POINT('Ctrl Pts',(3.53671614488966,53.4668737279659,-19.8729246705337));
#155993=CARTESIAN_POINT('Ctrl Pts',(12.491217870594,53.1832092386308,-15.8559597752955));
#155994=CARTESIAN_POINT('Ctrl Pts',(18.492807411069,52.8995447492956,-8.0906124455394));
#155995=CARTESIAN_POINT('Ctrl Pts',(20.1226783565312,52.6158802599605,1.58734727266439));
#155996=CARTESIAN_POINT('Ctrl Pts',(16.9955421586899,52.3322157706253,10.8900636139818));
#155997=CARTESIAN_POINT('Ctrl Pts',(9.85064853032163,52.0485512812902,17.6183599930405));
#155998=CARTESIAN_POINT('Ctrl Pts',(0.37705756702019,51.764886791955,20.1816683969376));
#155999=CARTESIAN_POINT('Ctrl Pts',(-9.18567058791066,51.4812223026199,
17.9740189624988));
#156000=CARTESIAN_POINT('Ctrl Pts',(-16.5769010866546,51.1975578132847,
11.5173023870012));
#156001=CARTESIAN_POINT('Ctrl Pts',(-20.0493435889592,50.9138933239496,
2.33788926101594));
#156002=CARTESIAN_POINT('Ctrl Pts',(-18.782110637875,50.6302288346144,-7.39420201515054));
#156003=CARTESIAN_POINT('Ctrl Pts',(-13.0747768813237,50.3465643452793,
-15.3783000934356));
#156004=CARTESIAN_POINT('Ctrl Pts',(-4.27655896815896,50.0628998559441,
-19.7269599080372));
#156005=CARTESIAN_POINT('Ctrl Pts',(5.53263972709995,49.779235366609,-19.4121560280371));
#156006=CARTESIAN_POINT('Ctrl Pts',(14.0339194829231,49.4955708772738,-14.5083082370103));
#156007=CARTESIAN_POINT('Ctrl Pts',(19.2175732824715,49.2119063879387,-6.17468874411822));
#156008=CARTESIAN_POINT('Ctrl Pts',(19.8581826421499,48.9282418986035,3.61863042017902));
#156009=CARTESIAN_POINT('Ctrl Pts',(15.8043071702995,48.6445774092684,12.5565034472994));
#156010=CARTESIAN_POINT('Ctrl Pts',(8.01428516352118,48.3609129199332,18.5260124495264));
#156011=CARTESIAN_POINT('Ctrl Pts',(-1.67031807517956,48.0772484305981,
20.1159623554698));
#156012=CARTESIAN_POINT('Ctrl Pts',(-10.9600572414944,47.7935839412629,
16.9504881706475));
#156013=CARTESIAN_POINT('Ctrl Pts',(-17.6588331060421,47.5099194519278,
9.77790965865729));
#156014=CARTESIAN_POINT('Ctrl Pts',(-20.18305152782,47.2262549625926,0.293828155811846));
#156015=CARTESIAN_POINT('Ctrl Pts',(-17.9359859430751,46.9425904732575,
-9.25971447776634));
#156016=CARTESIAN_POINT('Ctrl Pts',(-11.4488438389931,46.6589259839223,
-16.6242557340227));
#156017=CARTESIAN_POINT('Ctrl Pts',(-2.2551890241383,46.3752614945872,-20.0588141829296));
#156018=CARTESIAN_POINT('Ctrl Pts',(7.47159366326693,46.0915970052521,-18.7514583990392));
#156019=CARTESIAN_POINT('Ctrl Pts',(15.4320876752591,45.8079325159169,-13.0112479779224));
#156020=CARTESIAN_POINT('Ctrl Pts',(19.7444280366068,45.5242680265818,-4.19517168506042));
#156021=CARTESIAN_POINT('Ctrl Pts',(19.3891752156577,45.2406035372466,5.61264540269537));
#156022=CARTESIAN_POINT('Ctrl Pts',(14.4503111663073,44.9569390479115,14.0936301624802));
#156023=CARTESIAN_POINT('Ctrl Pts',(6.09538594988381,44.6732745585763,19.2428733322712));
#156024=CARTESIAN_POINT('Ctrl Pts',(-3.70049171400454,44.3896100692412,
19.8430911159138));
#156025=CARTESIAN_POINT('Ctrl Pts',(-12.6215711885806,44.105945579906,15.7523917133707));
#156026=CARTESIAN_POINT('Ctrl Pts',(-18.5589045895573,43.8222810905709,
7.93781861694916));
#156027=CARTESIAN_POINT('Ctrl Pts',(-20.1089031752381,43.5386166012357,
-1.75325897937906));
#156028=CARTESIAN_POINT('Ctrl Pts',(-16.9051464639723,43.2549521119006,
-11.02986522998));
#156029=CARTESIAN_POINT('Ctrl Pts',(-9.70500422891889,42.9712876225654,
-17.6990055335474));
#156030=CARTESIAN_POINT('Ctrl Pts',(-0.210593884955166,42.6876231332303,
-20.1840916113531));
#156031=CARTESIAN_POINT('Ctrl Pts',(9.33360096427893,42.4039586438951,-17.8976478063316));
#156032=CARTESIAN_POINT('Ctrl Pts',(16.6713276318887,42.12029415456,-11.3801906376871));
#156033=CARTESIAN_POINT('Ctrl Pts',(20.0679436707092,41.8366296652248,-2.17245041119846));
#156034=CARTESIAN_POINT('Ctrl Pts',(18.7204872610169,41.5529651758897,7.54885823618261));
#156035=CARTESIAN_POINT('Ctrl Pts',(12.9474978074302,41.2693006865546,15.4856128224382));
#156036=CARTESIAN_POINT('Ctrl Pts',(4.11371305596487,40.9856361972194,19.7615603850772));
#156037=CARTESIAN_POINT('Ctrl Pts',(-5.69255562759324,40.7019717078843,
19.3658646692227));
#156038=CARTESIAN_POINT('Ctrl Pts',(-14.1531011639442,40.4183072185491,
14.3920683504143));
#156039=CARTESIAN_POINT('Ctrl Pts',(-19.2678461342498,40.134642729214,6.01597949687477));
#156040=CARTESIAN_POINT('Ctrl Pts',(-19.8276621348665,39.8509782398788,
-3.78229007684054));
#156041=CARTESIAN_POINT('Ctrl Pts',(-15.7002083685513,39.5673137505437,
-12.686424285195));
#156042=CARTESIAN_POINT('Ctrl Pts',(-7.8612170785216,39.2836492612085,-18.5914811137912));
#156043=CARTESIAN_POINT('Ctrl Pts',(1.83617006735736,38.9999847718734,-20.1015020195678));
#156044=CARTESIAN_POINT('Ctrl Pts',(11.0994856427547,38.7163202825382,-16.859517265584));
#156045=CARTESIAN_POINT('Ctrl Pts',(17.7388769687032,38.4326557932031,-9.63193375415516));
#156046=CARTESIAN_POINT('Ctrl Pts',(20.1847884409948,38.148991303868,-0.12735603287229));
#156047=CARTESIAN_POINT('Ctrl Pts',(17.8590052988363,37.8653268145328,9.4073287223333));
#156048=CARTESIAN_POINT('Ctrl Pts',(11.3113439036215,37.5816623251977,16.7181160136924));
#156049=CARTESIAN_POINT('Ctrl Pts',(2.08967485184964,37.2979978358625,20.0767318809684));
#156050=CARTESIAN_POINT('Ctrl Pts',(-7.62599442925154,37.0143333465273,
18.6891977566313));
#156051=CARTESIAN_POINT('Ctrl Pts',(-15.5388746240397,36.7306688571922,
12.8835274547979));
#156052=CARTESIAN_POINT('Ctrl Pts',(-19.7783566544479,36.447004367857,4.03218445804355));
#156053=CARTESIAN_POINT('Ctrl Pts',(-19.3422248048934,36.163339878522,-5.77236902336261));
#156054=CARTESIAN_POINT('Ctrl Pts',(-14.3335807382467,35.8796753891867,
-14.2123315163459));
#156055=CARTESIAN_POINT('Ctrl Pts',(-5.93647081941352,35.5960108998517,
-19.2924911824296));
#156056=CARTESIAN_POINT('Ctrl Pts',(3.86402428529894,35.3123464105164,-19.8118961236782));
#156057=CARTESIAN_POINT('Ctrl Pts',(12.7510613000282,35.0286819211814,-15.6477576999141));
#156058=CARTESIAN_POINT('Ctrl Pts',(18.6237421338962,34.7450174318461,-7.78448249497116));
#156059=CARTESIAN_POINT('Ctrl Pts',(20.093757688683,34.4613529425111,1.91905121165081));
#156060=CARTESIAN_POINT('Ctrl Pts',(16.813603991288,34.1776884531758,11.1689147418606));
#156061=CARTESIAN_POINT('Ctrl Pts',(9.55869422022682,33.8940239638408,17.778451819285));
#156062=CARTESIAN_POINT('Ctrl Pts',(0.0441264831404723,33.6103594745056,
20.1851318772931));
#156063=CARTESIAN_POINT('Ctrl Pts',(-9.48091734348675,33.3266949851705,
17.8200792453289));
#156064=CARTESIAN_POINT('Ctrl Pts',(-16.7645785725748,33.0430304958353,
11.2422646451366));
#156065=CARTESIAN_POINT('Ctrl Pts',(-20.0852613408449,32.7593660065002,
2.0069437579902));
#156066=CARTESIAN_POINT('Ctrl Pts',(-18.6574256024406,32.475701517165,-7.70316059286179));
#156067=CARTESIAN_POINT('Ctrl Pts',(-12.8196685084334,32.1920370278299,
-15.5915497502714));
#156068=CARTESIAN_POINT('Ctrl Pts',(-3.94990131272888,31.9083725384947,
-19.7955112435984));
#156069=CARTESIAN_POINT('Ctrl Pts',(2.58355223125832,31.7192628789379,-19.4757926840709));
#156070=CARTESIAN_POINT('Ctrl Pts',(5.62106434382722,31.6247080491596,-18.5556383510944));
#156071=CARTESIAN_POINT('Ctrl Pts',(2.29623240287978,54.9887272875339,19.0103186286308));
#156072=CARTESIAN_POINT('Ctrl Pts',(-0.815983788566323,54.8941724577555,
19.3862392958837));
#156073=CARTESIAN_POINT('Ctrl Pts',(-7.22546411714879,54.7050627981988,
18.5805245364269));
#156074=CARTESIAN_POINT('Ctrl Pts',(-15.1350380983662,54.4213983088636,
12.9752015336346));
#156075=CARTESIAN_POINT('Ctrl Pts',(-19.4651871309031,54.1377338195285,
4.30414963445148));
#156076=CARTESIAN_POINT('Ctrl Pts',(-19.1944890608874,53.8540693301933,
-5.38518456035737));
#156077=CARTESIAN_POINT('Ctrl Pts',(-14.3858367459639,53.5704048408582,
-13.8010697766533));
#156078=CARTESIAN_POINT('Ctrl Pts',(-6.17654920598262,53.286740351523,-18.9545697240664));
#156079=CARTESIAN_POINT('Ctrl Pts',(3.4929702879451,53.0030758621879,-19.6271015565293));
#156080=CARTESIAN_POINT('Ctrl Pts',(12.3367033313028,52.7194113728527,-15.6598253868265));
#156081=CARTESIAN_POINT('Ctrl Pts',(18.26405653133,52.4357468835176,-7.99053357547642));
#156082=CARTESIAN_POINT('Ctrl Pts',(19.8737654420741,52.1520823941824,1.56771218797512));
#156083=CARTESIAN_POINT('Ctrl Pts',(16.7853116203566,51.8684179048472,10.7553561877176));
#156084=CARTESIAN_POINT('Ctrl Pts',(9.7287983418804,51.5847534155121,17.4004251975624));
#156085=CARTESIAN_POINT('Ctrl Pts',(0.372393496635935,51.301088926177,19.9320260995471));
#156086=CARTESIAN_POINT('Ctrl Pts',(-9.07204611197383,51.0174244368418,
17.7516847503357));
#156087=CARTESIAN_POINT('Ctrl Pts',(-16.3718488697615,50.7337599475067,
11.3748361765261));
#156088=CARTESIAN_POINT('Ctrl Pts',(-19.8013381235903,50.4500954581715,
2.30897014357578));
#156089=CARTESIAN_POINT('Ctrl Pts',(-18.5497805262892,50.1664309688364,
-7.30273754707229));
#156090=CARTESIAN_POINT('Ctrl Pts',(-12.9130450944124,49.8827664795012,
-15.1880742871875));
#156091=CARTESIAN_POINT('Ctrl Pts',(-4.22365898036825,49.5991019901661,
-19.4829422448911));
#156092=CARTESIAN_POINT('Ctrl Pts',(5.46420232823439,49.3154375008309,-19.1720324117574));
#156093=CARTESIAN_POINT('Ctrl Pts',(13.8603233358139,49.0317730114958,-14.3288440170322));
#156094=CARTESIAN_POINT('Ctrl Pts',(18.979856607036,48.7481085221606,-6.0983093564561));
#156095=CARTESIAN_POINT('Ctrl Pts',(19.6125417859329,48.4644440328255,3.57386884803818));
#156096=CARTESIAN_POINT('Ctrl Pts',(15.6088117608643,48.1807795434903,12.4011825745913));
#156097=CARTESIAN_POINT('Ctrl Pts',(7.91515041865896,47.8971150541552,18.2968502123193));
#156098=CARTESIAN_POINT('Ctrl Pts',(-1.64965664963515,47.6134505648201,
19.8671328272861));
#156099=CARTESIAN_POINT('Ctrl Pts',(-10.8244840173986,47.3297860754849,
16.7408147829438));
#156100=CARTESIAN_POINT('Ctrl Pts',(-17.440397664954,47.0461215861498,9.65695931067027));
#156101=CARTESIAN_POINT('Ctrl Pts',(-19.9333921230027,46.7624570968146,
0.290193573479362));
#156102=CARTESIAN_POINT('Ctrl Pts',(-17.7141221892633,46.4787926074795,
-9.14517407726722));
#156103=CARTESIAN_POINT('Ctrl Pts',(-11.3072244443864,46.1951281181443,
-16.4186177616698));
#156104=CARTESIAN_POINT('Ctrl Pts',(-2.22729288817802,45.9114636288091,
-19.8106915636451));
#156105=CARTESIAN_POINT('Ctrl Pts',(7.3791718793543,45.6277991394741,-18.519507450646));
#156106=CARTESIAN_POINT('Ctrl Pts',(15.2411965298458,45.3441346501388,-12.8503020267311));
#156107=CARTESIAN_POINT('Ctrl Pts',(19.5001942969629,45.0604701608038,-4.14327843866249));
#156108=CARTESIAN_POINT('Ctrl Pts',(19.149335866412,44.7768056714686,5.54321835353227));
#156109=CARTESIAN_POINT('Ctrl Pts',(14.2715643558846,44.4931411821334,13.919295408728));
#156110=CARTESIAN_POINT('Ctrl Pts',(6.01998751836924,44.2094766927983,19.0048437014954));
#156111=CARTESIAN_POINT('Ctrl Pts',(-3.65471753770749,43.9258122034632,
19.5976369381404));
#156112=CARTESIAN_POINT('Ctrl Pts',(-12.4654454438462,43.642147714128,15.5575384854444));
#156113=CARTESIAN_POINT('Ctrl Pts',(-18.3293354846332,43.3584832247928,
7.8396297445323));
#156114=CARTESIAN_POINT('Ctrl Pts',(-19.860160967385,43.0748187354577,-1.73157159515585));
#156115=CARTESIAN_POINT('Ctrl Pts',(-16.6960339420766,42.7911542461225,
-10.8934284981642));
#156116=CARTESIAN_POINT('Ctrl Pts',(-9.58495570324397,42.5074897567875,
-17.4800731693675));
#156117=CARTESIAN_POINT('Ctrl Pts',(-0.207988890170126,42.2238252674523,
-19.9344193409579));
#156118=CARTESIAN_POINT('Ctrl Pts',(9.21814660603553,41.9401607781171,-17.6762582858823));
#156119=CARTESIAN_POINT('Ctrl Pts',(16.4651073916866,41.656496288782,-11.2394204663684));
#156120=CARTESIAN_POINT('Ctrl Pts',(19.8197081218965,41.3728317994468,-2.14557773161848));
#156121=CARTESIAN_POINT('Ctrl Pts',(18.4889194180165,41.0891673101117,7.4554807084241));
#156122=CARTESIAN_POINT('Ctrl Pts',(12.7873404302362,40.8055028207765,15.2940595840619));
#156123=CARTESIAN_POINT('Ctrl Pts',(4.06282743286065,40.5218383314414,19.5171147224783));
#156124=CARTESIAN_POINT('Ctrl Pts',(-5.62214010851725,40.2381738421062,
19.1263136657279));
#156125=CARTESIAN_POINT('Ctrl Pts',(-13.9780307684675,39.9545093527711,
14.2140419893612));
#156126=CARTESIAN_POINT('Ctrl Pts',(-19.0295075960294,39.670844863436,5.9415633037382));
#156127=CARTESIAN_POINT('Ctrl Pts',(-19.5823988098096,39.3871803741007,
-3.73550407482647));
#156128=CARTESIAN_POINT('Ctrl Pts',(-15.5060006358226,39.1035158847657,
-12.5294963235376));
#156129=CARTESIAN_POINT('Ctrl Pts',(-7.7639757483737,38.8198513954304,-18.3615090452395));
#156130=CARTESIAN_POINT('Ctrl Pts',(1.81345709327477,38.5361869060954,-19.852851362199));
#156131=CARTESIAN_POINT('Ctrl Pts',(10.962187723492,38.2525224167602,-16.6509691656962));
#156132=CARTESIAN_POINT('Ctrl Pts',(17.5194514046147,37.9688579274251,-9.51278909236338));
#156133=CARTESIAN_POINT('Ctrl Pts',(19.935107551027,37.6851934380899,-0.125780669925069));
#156134=CARTESIAN_POINT('Ctrl Pts',(17.6380937766636,37.4015289487548,9.29096236976086));
#156135=CARTESIAN_POINT('Ctrl Pts',(11.1714253496994,37.1178644594196,16.5113170126989));
#156136=CARTESIAN_POINT('Ctrl Pts',(2.06382608535784,36.8341999700845,19.8283876240797));
#156137=CARTESIAN_POINT('Ctrl Pts',(-7.53166274505675,36.5505354807493,
18.4580169572718));
#156138=CARTESIAN_POINT('Ctrl Pts',(-15.3466625514509,36.2668709914142,
12.7241613749335));
#156139=CARTESIAN_POINT('Ctrl Pts',(-19.5337032236605,35.983206502079,3.98230732426164));
#156140=CARTESIAN_POINT('Ctrl Pts',(-19.1029662256092,35.6995420127439,
-5.70096623318445));
#156141=CARTESIAN_POINT('Ctrl Pts',(-14.1562778449197,35.4158775234087,
-14.0365284538077));
#156142=CARTESIAN_POINT('Ctrl Pts',(-5.86303814848935,35.1322130340736,
-19.0538477951946));
#156143=CARTESIAN_POINT('Ctrl Pts',(3.81622728966013,34.8485485447384,-19.5668278119631));
#156144=CARTESIAN_POINT('Ctrl Pts',(12.5933337176237,34.5648840554033,-15.4541987857508));
#156145=CARTESIAN_POINT('Ctrl Pts',(18.3933711571661,34.2812195660681,-7.68819031969704));
#156146=CARTESIAN_POINT('Ctrl Pts',(19.8452025226348,33.9975550767331,1.89531295213031));
#156147=CARTESIAN_POINT('Ctrl Pts',(16.6056244330345,33.7138905873978,11.0307581330315));
#156148=CARTESIAN_POINT('Ctrl Pts',(9.44045430743507,33.4302260980627,17.5585364623509));
#156149=CARTESIAN_POINT('Ctrl Pts',(0.0435830510866937,33.1465616087275,
19.9354472601053));
#156150=CARTESIAN_POINT('Ctrl Pts',(-9.36364550039437,32.8628971193925,
17.5996481914089));
#156151=CARTESIAN_POINT('Ctrl Pts',(-16.5571953167351,32.5792326300572,
11.1032026508149));
#156152=CARTESIAN_POINT('Ctrl Pts',(-19.8368305482356,32.2955681407222,
1.98211423944718));
#156153=CARTESIAN_POINT('Ctrl Pts',(-18.4265999691035,32.0119036513869,
-7.60786617228895));
#156154=CARTESIAN_POINT('Ctrl Pts',(-12.6611685974154,31.7282391620518,
-15.3987026344836));
#156155=CARTESIAN_POINT('Ctrl Pts',(-3.90087927873828,31.4445746727167,
-19.5506103385464));
#156156=CARTESIAN_POINT('Ctrl Pts',(2.55132695173345,31.2554650131599,-19.2349378570825));
#156157=CARTESIAN_POINT('Ctrl Pts',(5.55152620782898,31.1609101833815,-18.3260867174061));
#156158=CARTESIAN_POINT('Ctrl Pts',(2.30651117940881,54.2861781151759,19.095415771535));
#156159=CARTESIAN_POINT('Ctrl Pts',(-0.819544023557087,54.1916232853975,
19.4730080355294));
#156160=CARTESIAN_POINT('Ctrl Pts',(-7.25786099066229,54.0025136258408,
18.6636921445274));
#156161=CARTESIAN_POINT('Ctrl Pts',(-15.2027553932093,53.7188491365056,
13.0332767668349));
#156162=CARTESIAN_POINT('Ctrl Pts',(-19.5523252673849,53.4351846471705,
4.32341528536645));
#156163=CARTESIAN_POINT('Ctrl Pts',(-19.2803959783241,53.1515201578353,
-5.40928860470038));
#156164=CARTESIAN_POINT('Ctrl Pts',(-14.4502302294709,52.8678556685001,
-13.8628424617997));
#156165=CARTESIAN_POINT('Ctrl Pts',(-6.20419344545305,52.584191179165,-19.0394093823357));
#156166=CARTESIAN_POINT('Ctrl Pts',(3.50860379932289,52.3005266898299,-19.7149513312436));
#156167=CARTESIAN_POINT('Ctrl Pts',(12.3919221404827,52.0168622004947,-15.7299179049459));
#156168=CARTESIAN_POINT('Ctrl Pts',(18.3458052169007,51.7331977111596,-8.02629874805898));
#156169=CARTESIAN_POINT('Ctrl Pts',(19.9627194082814,51.4495332218244,1.57472917578388));
#156170=CARTESIAN_POINT('Ctrl Pts',(16.8604416826627,51.1658687324893,10.8034965618895));
#156171=CARTESIAN_POINT('Ctrl Pts',(9.77234392496671,50.8822042431541,17.4783085254085));
#156172=CARTESIAN_POINT('Ctrl Pts',(0.374060295795806,50.598539753819,20.0212407328584));
#156173=CARTESIAN_POINT('Ctrl Pts',(-9.11265207573848,50.3148752644838,
17.8311402970578));
#156174=CARTESIAN_POINT('Ctrl Pts',(-16.4451283519559,50.0312107751487,
11.4257493064833));
#156175=CARTESIAN_POINT('Ctrl Pts',(-19.8899678026295,49.7475462858135,
2.31930496458734));
#156176=CARTESIAN_POINT('Ctrl Pts',(-18.6328083061265,49.4638817964784,
-7.33542419140319));
#156177=CARTESIAN_POINT('Ctrl Pts',(-12.9708431608012,49.1802173071432,
-15.2560552573004));
#156178=CARTESIAN_POINT('Ctrl Pts',(-4.24256384168543,48.8965528178081,
-19.5701468034783));
#156179=CARTESIAN_POINT('Ctrl Pts',(5.48865979200988,48.612888328473,-19.2578453553527));
#156180=CARTESIAN_POINT('Ctrl Pts',(13.9223613669416,48.3292238391378,-14.392979120547));
#156181=CARTESIAN_POINT('Ctrl Pts',(19.0648093825124,48.0455593498027,-6.125605047679));
#156182=CARTESIAN_POINT('Ctrl Pts',(19.700326424804,47.7618948604675,3.58986528489379));
#156183=CARTESIAN_POINT('Ctrl Pts',(15.6786759283413,47.4782303711324,12.4566895734256));
#156184=CARTESIAN_POINT('Ctrl Pts',(7.95057818874294,47.1945658817972,18.3787458893891));
#156185=CARTESIAN_POINT('Ctrl Pts',(-1.65704042042933,46.9109013924621,
19.9560570014168));
#156186=CARTESIAN_POINT('Ctrl Pts',(-10.8729338017748,46.6272369031269,
16.8157457325575));
#156187=CARTESIAN_POINT('Ctrl Pts',(-17.518459908376,46.3435724137918,9.70018331983056));
#156188=CARTESIAN_POINT('Ctrl Pts',(-20.0226128700314,46.0599079244566,
0.291492463665673));
#156189=CARTESIAN_POINT('Ctrl Pts',(-17.7934096083299,45.7762434351215,
-9.18610736437879));
#156190=CARTESIAN_POINT('Ctrl Pts',(-11.3578349478834,45.4925789457863,
-16.4921065754567));
#156191=CARTESIAN_POINT('Ctrl Pts',(-2.23726212643448,45.2089144564512,
-19.89936310984));
#156192=CARTESIAN_POINT('Ctrl Pts',(7.41220063951033,44.9252499671161,-18.6023997290475));
#156193=CARTESIAN_POINT('Ctrl Pts',(15.3094152721255,44.6415854777809,-12.9078192590863));
#156194=CARTESIAN_POINT('Ctrl Pts',(19.5874760747776,44.3579209884458,-4.16182352096272));
#156195=CARTESIAN_POINT('Ctrl Pts',(19.2350472215369,44.0742564991106,5.56802948850576));
#156196=CARTESIAN_POINT('Ctrl Pts',(14.3354430788454,43.7905920097754,13.9815973956057));
#156197=CARTESIAN_POINT('Ctrl Pts',(6.04693264542922,43.5069275204403,19.0899083177805));
#156198=CARTESIAN_POINT('Ctrl Pts',(-3.67107584877064,43.2232630311051,
19.685354863761));
#156199=CARTESIAN_POINT('Ctrl Pts',(-12.5212400796854,42.93959854177,15.6271731566047));
#156200=CARTESIAN_POINT('Ctrl Pts',(-18.411376563963,42.6559340524348,7.87471948831073));
#156201=CARTESIAN_POINT('Ctrl Pts',(-19.9490539358611,42.3722695630997,
-1.73932201266128));
#156202=CARTESIAN_POINT('Ctrl Pts',(-16.770764455154,42.0886050737645,-10.9421868741751));
#156203=CARTESIAN_POINT('Ctrl Pts',(-9.62785742828906,41.8049405844294,
-17.5583129981261));
#156204=CARTESIAN_POINT('Ctrl Pts',(-0.208919836796794,41.5212760950943,
-20.0236446857564));
#156205=CARTESIAN_POINT('Ctrl Pts',(9.25940651410001,41.2376116057591,-17.7553762282377));
#156206=CARTESIAN_POINT('Ctrl Pts',(16.5388042904544,40.953947116424,-11.2897274830562));
#156207=CARTESIAN_POINT('Ctrl Pts',(19.9084200257014,40.6702826270888,-2.15518121740963));
#156208=CARTESIAN_POINT('Ctrl Pts',(18.5716747860965,40.3866181377537,7.48885102262636));
#156209=CARTESIAN_POINT('Ctrl Pts',(12.8445758500108,40.1029536484185,15.3625149384123));
#156210=CARTESIAN_POINT('Ctrl Pts',(4.08101242096352,39.8192891590834,19.6044722351703));
#156211=CARTESIAN_POINT('Ctrl Pts',(-5.64730449284705,39.5356246697482,
19.2119219747716));
#156212=CARTESIAN_POINT('Ctrl Pts',(-14.0405956515267,39.2519601804131,
14.2776632454304));
#156213=CARTESIAN_POINT('Ctrl Pts',(-19.1146826065254,38.968295691078,5.96815740840464));
#156214=CARTESIAN_POINT('Ctrl Pts',(-19.6700485304213,38.6846312017428,
-3.75222398190641));
#156215=CARTESIAN_POINT('Ctrl Pts',(-15.5754046264532,38.4009667124077,
-12.5855776475278));
#156216=CARTESIAN_POINT('Ctrl Pts',(-7.79872686910231,38.1173022230725,
-18.4436941316252));
#156217=CARTESIAN_POINT('Ctrl Pts',(1.82157402568654,37.8336377337374,-19.9417116132913));
#156218=CARTESIAN_POINT('Ctrl Pts',(11.0112538619422,37.5499732444022,-16.7254979713585));
#156219=CARTESIAN_POINT('Ctrl Pts',(17.5978674881561,37.2663087550671,-9.55536780369744));
#156220=CARTESIAN_POINT('Ctrl Pts',(20.0243359762019,36.9826442657319,-0.126343657163793));
#156221=CARTESIAN_POINT('Ctrl Pts',(17.7170408968388,36.6989797763968,9.33254819711234));
#156222=CARTESIAN_POINT('Ctrl Pts',(11.2214280239995,36.4153152870616,16.5852207431317));
#156223=CARTESIAN_POINT('Ctrl Pts',(2.0730636554624,36.1316507977265,19.917138376873));
#156224=CARTESIAN_POINT('Ctrl Pts',(-7.56537404599768,35.8479863083913,
18.5406340076227));
#156225=CARTESIAN_POINT('Ctrl Pts',(-15.4153533533233,35.5643218190562,
12.7811140088841));
#156226=CARTESIAN_POINT('Ctrl Pts',(-19.6211349863809,35.280657329721,4.00013190868774));
#156227=CARTESIAN_POINT('Ctrl Pts',(-19.1884700311734,34.9969928403859,
-5.72648343847778));
#156228=CARTESIAN_POINT('Ctrl Pts',(-14.219640555188,34.7133283510507,-14.0993551699416));
#156229=CARTESIAN_POINT('Ctrl Pts',(-5.88928077243528,34.4296638617156,
-19.1391317496443));
#156230=CARTESIAN_POINT('Ctrl Pts',(3.83330849634148,34.1459993723804,-19.6544078404778));
#156231=CARTESIAN_POINT('Ctrl Pts',(12.6497008000794,33.8623348830454,-15.5233709085905));
#156232=CARTESIAN_POINT('Ctrl Pts',(18.4756988050768,33.5786703937101,-7.72260224026285));
#156233=CARTESIAN_POINT('Ctrl Pts',(19.9340286405109,33.2950059043751,1.90379628903132));
#156234=CARTESIAN_POINT('Ctrl Pts',(16.6799500739787,33.0113414150398,11.0801311444916));
#156235=CARTESIAN_POINT('Ctrl Pts',(9.48270965901884,32.7276769257048,17.6371275766456));
#156236=CARTESIAN_POINT('Ctrl Pts',(0.0437773165171389,32.4440124363696,
20.0246770301167));
#156237=CARTESIAN_POINT('Ctrl Pts',(-9.40555504064084,32.1603479470344,
17.6784235811412));
#156238=CARTESIAN_POINT('Ctrl Pts',(-16.6313076075072,31.8766834576993,
11.1528992674491));
#156239=CARTESIAN_POINT('Ctrl Pts',(-19.9256126938554,31.5930189683641,
1.99098745962569));
#156240=CARTESIAN_POINT('Ctrl Pts',(-18.5090891610392,31.309354479029,-7.64192132385965));
#156241=CARTESIAN_POINT('Ctrl Pts',(-12.71781356794,31.0256899896938,-15.4676207891775));
#156242=CARTESIAN_POINT('Ctrl Pts',(-3.91839426586458,30.7420255003587,
-19.6381296717053));
#156243=CARTESIAN_POINT('Ctrl Pts',(2.56283670588982,30.5529158408019,-19.3210134924979));
#156244=CARTESIAN_POINT('Ctrl Pts',(5.57637687068598,30.4583610110235,-18.4081209878848));
#156245=CARTESIAN_POINT('Ctrl Pts',(2.33374636495171,53.9527937446315,19.3208936257936));
#156246=CARTESIAN_POINT('Ctrl Pts',(-0.829248422667396,53.8582389148531,
19.7029477756138));
#156247=CARTESIAN_POINT('Ctrl Pts',(-7.34354585410623,53.6691292552963,
18.8840738821721));
#156248=CARTESIAN_POINT('Ctrl Pts',(-15.3822785181642,53.3854647659611,
13.1871750649224));
#156249=CARTESIAN_POINT('Ctrl Pts',(-19.7831968630274,53.101800276626,4.37446637135565));
#156250=CARTESIAN_POINT('Ctrl Pts',(-19.5080623893974,52.8181357872909,
-5.47316184725222));
#156251=CARTESIAN_POINT('Ctrl Pts',(-14.6208587530193,52.5344712979557,
-14.0265360699875));
#156252=CARTESIAN_POINT('Ctrl Pts',(-6.27745355195996,52.2508068086206,
-19.2642282553663));
#156253=CARTESIAN_POINT('Ctrl Pts',(3.55003392220998,51.9671423192855,-19.9477470874941));
#156254=CARTESIAN_POINT('Ctrl Pts',(12.5382468409166,51.6834778299502,-15.9156580482648));
#156255=CARTESIAN_POINT('Ctrl Pts',(18.5624340365284,51.3998133406152,-8.12107393801096));
#156256=CARTESIAN_POINT('Ctrl Pts',(20.1984407894748,51.11614885128,1.59332370701814));
#156257=CARTESIAN_POINT('Ctrl Pts',(17.0595311629746,50.8324843619448,10.9310651261251));
#156258=CARTESIAN_POINT('Ctrl Pts',(9.88773654793256,50.5488198726097,17.6846938123581));
#156259=CARTESIAN_POINT('Ctrl Pts',(0.378477234066722,50.2651553832745,
20.2576531693827));
#156260=CARTESIAN_POINT('Ctrl Pts',(-9.220255013537,49.9814908939394,18.0416918499919));
#156261=CARTESIAN_POINT('Ctrl Pts',(-16.6393137622057,49.6978264046042,
11.5606654822436));
#156262=CARTESIAN_POINT('Ctrl Pts',(-20.1248301583836,49.4141619152691,
2.34669150600064));
#156263=CARTESIAN_POINT('Ctrl Pts',(-18.8528260196953,49.1304974259339,
-7.42204147604143));
#156264=CARTESIAN_POINT('Ctrl Pts',(-13.1240039304488,48.8468329365988,
-15.4361999968561));
#156265=CARTESIAN_POINT('Ctrl Pts',(-4.29266038004229,48.5631684472636,
-19.8012326864051));
#156266=CARTESIAN_POINT('Ctrl Pts',(5.55347033258617,48.2795039579286,-19.4852435574115));
#156267=CARTESIAN_POINT('Ctrl Pts',(14.0867577407393,47.9958394685933,-14.5629325869872));
#156268=CARTESIAN_POINT('Ctrl Pts',(19.2899282001191,47.7121749792582,-6.19793668959756));
#156269=CARTESIAN_POINT('Ctrl Pts',(19.9329494792741,47.4285104899231,3.63225470574316));
#156270=CARTESIAN_POINT('Ctrl Pts',(15.8638110071084,47.1448460005879,12.6037791756293));
#156271=CARTESIAN_POINT('Ctrl Pts',(8.04445926173514,46.8611815112528,18.5957636135555));
#156272=CARTESIAN_POINT('Ctrl Pts',(-1.67660688829753,46.5775170219176,
20.1916997433017));
#156273=CARTESIAN_POINT('Ctrl Pts',(-11.0013222871953,46.2938525325825,
17.0143074239265));
#156274=CARTESIAN_POINT('Ctrl Pts',(-17.7253193058069,46.0101880432473,
9.81472387231086));
#156275=CARTESIAN_POINT('Ctrl Pts',(-20.2590415090184,45.7265235539122,
0.29493443035139));
#156276=CARTESIAN_POINT('Ctrl Pts',(-18.003515634149,45.442859064577,-9.29457766622435));
#156277=CARTESIAN_POINT('Ctrl Pts',(-11.4919491854206,45.1591945752419,
-16.686846709373));
#156278=CARTESIAN_POINT('Ctrl Pts',(-2.26367989933175,44.8755300859068,
-20.1343364056486));
#156279=CARTESIAN_POINT('Ctrl Pts',(7.4997245066736,44.5918655965717,-18.8220583759174));
#156280=CARTESIAN_POINT('Ctrl Pts',(15.4901900910749,44.3082011072365,-13.0602358372585));
#156281=CARTESIAN_POINT('Ctrl Pts',(19.818766583145,44.0245366179013,-4.21096667111763));
#156282=CARTESIAN_POINT('Ctrl Pts',(19.4621762213813,43.7408721285662,5.63377723293615));
#156283=CARTESIAN_POINT('Ctrl Pts',(14.5047171550316,43.457207639231,14.1466932332251));
#156284=CARTESIAN_POINT('Ctrl Pts',(6.1183353172326,43.1735431498958,19.3153235056613));
#156285=CARTESIAN_POINT('Ctrl Pts',(-3.71442421055426,42.8898786605607,
19.9178011328182));
#156286=CARTESIAN_POINT('Ctrl Pts',(-12.6690918995096,42.6062141712256,
15.8117000864621));
#156287=CARTESIAN_POINT('Ctrl Pts',(-18.6287795937849,42.3225496818904,
7.96770481560604));
#156288=CARTESIAN_POINT('Ctrl Pts',(-20.1846139849791,42.0388851925553,
-1.75986006825288));
#156289=CARTESIAN_POINT('Ctrl Pts',(-16.968795003946,41.7552207032201,-11.0713931054995));
#156290=CARTESIAN_POINT('Ctrl Pts',(-9.74154395076786,41.4715562138849,
-17.7656429840776));
#156291=CARTESIAN_POINT('Ctrl Pts',(-0.211386779197954,41.1878917245499,
-20.2600855085073));
#156292=CARTESIAN_POINT('Ctrl Pts',(9.36874233825877,40.9042272352147,-17.9650331528156));
#156293=CARTESIAN_POINT('Ctrl Pts',(16.7340958347822,40.6205627458796,-11.4230375021171));
#156294=CARTESIAN_POINT('Ctrl Pts',(20.143500266308,40.3368982565444,-2.18062977226658));
#156295=CARTESIAN_POINT('Ctrl Pts',(18.7909706303448,40.0532337672093,7.57727998373896));
#156296=CARTESIAN_POINT('Ctrl Pts',(12.9962456448721,39.7695692778741,15.5439167625341));
#156297=CARTESIAN_POINT('Ctrl Pts',(4.12920134708626,39.4859047885389,19.83596343558));
#156298=CARTESIAN_POINT('Ctrl Pts',(-5.71398832296735,39.2022402992038,
19.4387779098239));
#156299=CARTESIAN_POINT('Ctrl Pts',(-14.2063881453439,38.9185758098687,
14.4462550526508));
#156300=CARTESIAN_POINT('Ctrl Pts',(-19.3403903312198,38.6349113205335,
6.03862989581119));
#156301=CARTESIAN_POINT('Ctrl Pts',(-19.9023140610512,38.3512468311984,
-3.79653054743685));
#156302=CARTESIAN_POINT('Ctrl Pts',(-15.7593202693022,38.0675823418632,
-12.7341891705786));
#156303=CARTESIAN_POINT('Ctrl Pts',(-7.89081486937766,37.7839178525281,
-18.6614787699108));
#156304=CARTESIAN_POINT('Ctrl Pts',(1.84308331972788,37.5002533631929,-20.1771849636682));
#156305=CARTESIAN_POINT('Ctrl Pts',(11.1412756418686,37.2165888738578,-16.9229940098332));
#156306=CARTESIAN_POINT('Ctrl Pts',(17.8056645367364,36.9329243845226,-9.66819836280189));
#156307=CARTESIAN_POINT('Ctrl Pts',(20.2607849617705,36.6492598951875,-0.127835533328253));
#156308=CARTESIAN_POINT('Ctrl Pts',(17.9262451547023,36.3655954058523,9.44274768420295));
#156309=CARTESIAN_POINT('Ctrl Pts',(11.3539315575162,36.0819309165172,16.7810603767059));
#156310=CARTESIAN_POINT('Ctrl Pts',(2.09754255944752,35.7982664271821,20.1523215644716));
#156311=CARTESIAN_POINT('Ctrl Pts',(-7.65470659712393,35.5146019378468,
18.7595633198508));
#156312=CARTESIAN_POINT('Ctrl Pts',(-15.5973790978621,35.2309374485118,
12.9320344411444));
#156313=CARTESIAN_POINT('Ctrl Pts',(-19.8528229416665,34.9472729591765,
4.04736579120533));
#156314=CARTESIAN_POINT('Ctrl Pts',(-19.4150490442561,34.6636084698415,
-5.79410222012417));
#156315=CARTESIAN_POINT('Ctrl Pts',(-14.3875472248033,34.3799439805062,
-14.265841500715));
#156316=CARTESIAN_POINT('Ctrl Pts',(-5.958821880042,34.0962794911712,-19.3651281722237));
#156317=CARTESIAN_POINT('Ctrl Pts',(3.87857251823525,33.812615001836,-19.8864886837395));
#156318=CARTESIAN_POINT('Ctrl Pts',(12.7990694868943,33.5289505125009,-15.7066721347278));
#156319=CARTESIAN_POINT('Ctrl Pts',(18.6938613723386,33.2452860231657,-7.81379135144242));
#156320=CARTESIAN_POINT('Ctrl Pts',(20.1694112394676,32.9616215338306,1.92627646367344));
#156321=CARTESIAN_POINT('Ctrl Pts',(16.8769083394267,32.6779570444954,11.2109662460333));
#156322=CARTESIAN_POINT('Ctrl Pts',(9.59468214488203,32.3942925551603,17.8453881855154));
#156323=CARTESIAN_POINT('Ctrl Pts',(0.0442944815207541,32.1106280658251,
20.2611300947005));
#156324=CARTESIAN_POINT('Ctrl Pts',(-9.51661707419267,31.82696357649,17.8871717394074));
#156325=CARTESIAN_POINT('Ctrl Pts',(-16.827690491154,31.5432990871548,11.2845938133513));
#156326=CARTESIAN_POINT('Ctrl Pts',(-20.160897833935,31.2596345978197,2.0144967918736));
#156327=CARTESIAN_POINT('Ctrl Pts',(-18.7276422245378,30.9759701084845,
-7.7321569348489));
#156328=CARTESIAN_POINT('Ctrl Pts',(-12.8679941277788,30.6923056191494,
-15.6502653565598));
#156329=CARTESIAN_POINT('Ctrl Pts',(-3.96464679805612,30.4086411298142,
-19.8700147927816));
#156330=CARTESIAN_POINT('Ctrl Pts',(2.5930722951385,30.2195314702575,-19.5491631551646));
#156331=CARTESIAN_POINT('Ctrl Pts',(5.64222249072293,30.1249766404791,-18.6254832946783));
#156332=CARTESIAN_POINT('Ctrl Pts',(2.35124930762599,53.8215594674016,19.4657990442344));
#156333=CARTESIAN_POINT('Ctrl Pts',(-0.835506991250132,53.7270046376232,
19.8507233170207));
#156334=CARTESIAN_POINT('Ctrl Pts',(-7.39859942014504,53.5378949780665,
19.0257055689461));
#156335=CARTESIAN_POINT('Ctrl Pts',(-15.4976584671439,53.2542304887313,
13.2860807705774));
#156336=CARTESIAN_POINT('Ctrl Pts',(-19.9315674705091,52.9705659993962,
4.40727512992929));
#156337=CARTESIAN_POINT('Ctrl Pts',(-19.6543777810312,52.686901510061,-5.51421105245925));
#156338=CARTESIAN_POINT('Ctrl Pts',(-14.7305154059551,52.4032370207259,
-14.1317366880123));
#156339=CARTESIAN_POINT('Ctrl Pts',(-6.32453584432345,52.1195725313907,
-19.4087120573804));
#156340=CARTESIAN_POINT('Ctrl Pts',(3.57665991873037,51.8359080420556,-20.0973573976942));
#156341=CARTESIAN_POINT('Ctrl Pts',(12.6322848940173,51.5522435527204,-16.0350272263897));
#156342=CARTESIAN_POINT('Ctrl Pts',(18.7016544212907,51.2685790633853,-8.18198288890697));
#156343=CARTESIAN_POINT('Ctrl Pts',(20.349931271475,50.9849145740501,1.60527381176158));
#156344=CARTESIAN_POINT('Ctrl Pts',(17.1874795446085,50.701250084715,11.0130493154522));
#156345=CARTESIAN_POINT('Ctrl Pts',(9.96189564787207,50.4175855953798,17.817330960666));
#156346=CARTESIAN_POINT('Ctrl Pts',(0.381315860574492,50.1339211060447,
20.4095877950711));
#156347=CARTESIAN_POINT('Ctrl Pts',(-9.2894079426539,49.8502566167095,18.177006522497));
#156348=CARTESIAN_POINT('Ctrl Pts',(-16.7641104433384,49.5665921273744,
11.6473717442925));
#156349=CARTESIAN_POINT('Ctrl Pts',(-20.2757685978253,49.2829276380392,
2.3642919503211));
#156350=CARTESIAN_POINT('Ctrl Pts',(-18.9942242871785,48.9992631487041,
-7.47770760311098));
#156351=CARTESIAN_POINT('Ctrl Pts',(-13.2224354029705,48.715598659369,-15.551973193893));
#156352=CARTESIAN_POINT('Ctrl Pts',(-4.32485580474053,48.4319341700338,
-19.9497441085197));
#156353=CARTESIAN_POINT('Ctrl Pts',(5.59512197058797,48.1482696806987,-19.6313850263131));
#156354=CARTESIAN_POINT('Ctrl Pts',(14.1924099725268,47.8646051913635,-14.6721561824506));
#156355=CARTESIAN_POINT('Ctrl Pts',(19.4346047823582,47.5809407020284,-6.24442189617503));
#156356=CARTESIAN_POINT('Ctrl Pts',(20.0824487918183,47.2972762126932,3.65949701536888));
#156357=CARTESIAN_POINT('Ctrl Pts',(15.9827913337385,47.0136117233581,12.6983089051158));
#156358=CARTESIAN_POINT('Ctrl Pts',(8.10479359061364,46.7299472340229,18.7352338850897));
#156359=CARTESIAN_POINT('Ctrl Pts',(-1.68918162428795,46.4462827446878,
20.3431397112677));
#156360=CARTESIAN_POINT('Ctrl Pts',(-11.0838334138429,46.1626182553526,
17.1419166001721));
#156361=CARTESIAN_POINT('Ctrl Pts',(-17.858261149336,45.8789537660175,9.8883353803916));
#156362=CARTESIAN_POINT('Ctrl Pts',(-20.4109865476307,45.5952892766824,
0.297146471004314));
#156363=CARTESIAN_POINT('Ctrl Pts',(-18.1385439807257,45.3116247873472,
-9.3642880205741));
#156364=CARTESIAN_POINT('Ctrl Pts',(-11.578140067745,45.027960298012,-16.8119998942583));
#156365=CARTESIAN_POINT('Ctrl Pts',(-2.28065774744747,44.7442958086769,
-20.2853461422755));
#156366=CARTESIAN_POINT('Ctrl Pts',(7.55597326499919,44.4606313193418,-18.9632258830484));
#156367=CARTESIAN_POINT('Ctrl Pts',(15.6063682197616,44.1769668300066,-13.1581890418903));
#156368=CARTESIAN_POINT('Ctrl Pts',(19.9674095114092,43.8933023406715,-4.24254938410794));
#156369=CARTESIAN_POINT('Ctrl Pts',(19.6081446827283,43.6096378513363,5.67603118156499));
#156370=CARTESIAN_POINT('Ctrl Pts',(14.6135041283542,43.3259733620011,14.2527949877728));
#156371=CARTESIAN_POINT('Ctrl Pts',(6.16422350476639,43.042308872666,19.4601905554954));
#156372=CARTESIAN_POINT('Ctrl Pts',(-3.74228280050009,42.7586443833308,
20.0671868310929));
#156373=CARTESIAN_POINT('Ctrl Pts',(-12.7641114816057,42.4749798939957,
15.9302895754612));
#156374=CARTESIAN_POINT('Ctrl Pts',(-18.7684974888008,42.1913154046606,
8.02746347769871));
#156375=CARTESIAN_POINT('Ctrl Pts',(-20.3360008089787,41.9076509153254,
-1.77305921224517));
#156376=CARTESIAN_POINT('Ctrl Pts',(-17.0960628320381,41.6239864259903,
-11.1544297709883));
#156377=CARTESIAN_POINT('Ctrl Pts',(-9.81460660139152,41.3403219366551,
-17.8988872596267));
#156378=CARTESIAN_POINT('Ctrl Pts',(-0.212972203281963,41.05665744732,-20.4120383772306));
#156379=CARTESIAN_POINT('Ctrl Pts',(9.4390089358025,40.7729929579848,-18.0997728765514));
#156380=CARTESIAN_POINT('Ctrl Pts',(16.8596033933025,40.4893284686497,-11.5087115392406));
#156381=CARTESIAN_POINT('Ctrl Pts',(20.2945787328974,40.2056639793145,-2.1969847352987));
#156382=CARTESIAN_POINT('Ctrl Pts',(18.9319049759662,39.9219994899794,7.63411041666903));
#156383=CARTESIAN_POINT('Ctrl Pts',(13.093718916026,39.6383350006442,15.6604978471634));
#156384=CARTESIAN_POINT('Ctrl Pts',(4.16017081115702,39.3546705113091,19.9847353421279));
#156385=CARTESIAN_POINT('Ctrl Pts',(-5.75684386358992,39.0710060219739,
19.5845708812619));
#156386=CARTESIAN_POINT('Ctrl Pts',(-14.3129376182953,38.7873415326388,
14.5546035537782));
#156387=CARTESIAN_POINT('Ctrl Pts',(-19.4854453850015,38.5036770433037,
6.08392028392143));
#156388=CARTESIAN_POINT('Ctrl Pts',(-20.0515836045849,38.2200125539685,
-3.82500494393612));
#156389=CARTESIAN_POINT('Ctrl Pts',(-15.8775169039141,37.9363480646334,
-12.8296969893646));
#156390=CARTESIAN_POINT('Ctrl Pts',(-7.94999684842001,37.6526835752982,
-18.8014419123425));
#156391=CARTESIAN_POINT('Ctrl Pts',(1.85690664725514,37.3690190859631,-20.3285160691912));
#156392=CARTESIAN_POINT('Ctrl Pts',(11.2248364340646,37.0853545966279,-17.0499183254338));
#156393=CARTESIAN_POINT('Ctrl Pts',(17.9392089783277,36.8016901072928,-9.74071091345282));
#156394=CARTESIAN_POINT('Ctrl Pts',(20.4127430764758,36.5180256179576,-0.128794313881315));
#156395=CARTESIAN_POINT('Ctrl Pts',(18.0606939641767,36.2343611286225,9.51356932997501));
#156396=CARTESIAN_POINT('Ctrl Pts',(11.43908729248,35.9506966392873,16.9069201744589));
#156397=CARTESIAN_POINT('Ctrl Pts',(2.11327435920437,35.6670321499522,20.3034661917574));
#156398=CARTESIAN_POINT('Ctrl Pts',(-7.71211773807824,35.383367660617,18.9002621072099));
#156399=CARTESIAN_POINT('Ctrl Pts',(-15.7143611560603,35.0997031712819,
13.0290261211728));
#156400=CARTESIAN_POINT('Ctrl Pts',(-20.0017212960129,34.8160386819467,
4.07772147968603));
#156401=CARTESIAN_POINT('Ctrl Pts',(-19.5606640472924,34.5323741926116,
-5.83755862393481));
#156402=CARTESIAN_POINT('Ctrl Pts',(-14.4954554093758,34.2487097032764,
-14.3728368800661));
#156403=CARTESIAN_POINT('Ctrl Pts',(-6.00351370203096,33.9650452139413,
-19.5103687631338));
#156404=CARTESIAN_POINT('Ctrl Pts',(3.90766224405355,33.6813807246061,-20.0356395340063));
#156405=CARTESIAN_POINT('Ctrl Pts',(12.8950639041969,33.397716235271,-15.8244739049259));
#156406=CARTESIAN_POINT('Ctrl Pts',(18.8340674097308,33.1140517459358,-7.87239564088531));
#156407=CARTESIAN_POINT('Ctrl Pts',(20.3206839976297,32.8303872566008,1.94072373947406));
#156408=CARTESIAN_POINT('Ctrl Pts',(17.0034870942043,32.5467227672655,11.2950497442454));
#156409=CARTESIAN_POINT('Ctrl Pts',(9.66664314302491,32.2630582779305,17.9792305213566));
#156410=CARTESIAN_POINT('Ctrl Pts',(0.0446270390856308,31.9793937885952,
20.4130908725821));
#156411=CARTESIAN_POINT('Ctrl Pts',(-9.58799343370268,31.6957292992602,
18.0213273453348));
#156412=CARTESIAN_POINT('Ctrl Pts',(-16.9538986553872,31.4120648099249,
11.3692298036081));
#156413=CARTESIAN_POINT('Ctrl Pts',(-20.3121095021436,31.1284003205899,
2.02960514964943));
#156414=CARTESIAN_POINT('Ctrl Pts',(-18.8680961779327,30.8447358312547,
-7.79014778567339));
#156415=CARTESIAN_POINT('Ctrl Pts',(-12.9645164222397,30.5610713419195,
-15.7676464364222));
#156416=CARTESIAN_POINT('Ctrl Pts',(-3.99435877262015,30.2774068525844,
-20.0190370340731));
#156417=CARTESIAN_POINT('Ctrl Pts',(2.61248231763768,30.0882971930276,-19.6957920450376));
#156418=CARTESIAN_POINT('Ctrl Pts',(5.68453878451291,29.9937423632492,-18.7651731818414));
#156419=CARTESIAN_POINT('Ctrl Pts',(2.35186803664952,53.8169203357015,19.4709214507763));
#156420=CARTESIAN_POINT('Ctrl Pts',(-0.835728231649532,53.7223655059232,
19.8559471824094));
#156421=CARTESIAN_POINT('Ctrl Pts',(-7.40054556370451,53.5332558463665,
19.0307122490736));
#156422=CARTESIAN_POINT('Ctrl Pts',(-15.5017371483404,53.2495913570312,
13.2895770872723));
#156423=CARTESIAN_POINT('Ctrl Pts',(-19.9368123714836,52.9659268676962,
4.40843491954487));
#156424=CARTESIAN_POINT('Ctrl Pts',(-19.6595500301255,52.682262378361,-5.51566214186331));
#156425=CARTESIAN_POINT('Ctrl Pts',(-14.7343917686363,52.3985978890259,
-14.1354555298595));
#156426=CARTESIAN_POINT('Ctrl Pts',(-6.3262002033585,52.1149333996907,-19.4138195597816));
#156427=CARTESIAN_POINT('Ctrl Pts',(3.57760114770736,51.8312689103556,-20.1026461221598));
#156428=CARTESIAN_POINT('Ctrl Pts',(12.6356091391944,51.5476044210204,-16.0392469268364));
#156429=CARTESIAN_POINT('Ctrl Pts',(18.706575861892,51.2639399316853,-8.18413602032115));
#156430=CARTESIAN_POINT('Ctrl Pts',(20.3552864600137,50.98027544235,1.60569624796426));
#156431=CARTESIAN_POINT('Ctrl Pts',(17.1920025198992,50.6966109530149,11.0159474565449));
#156432=CARTESIAN_POINT('Ctrl Pts',(9.96451717205493,50.4129464636797,17.8220196838587));
#156433=CARTESIAN_POINT('Ctrl Pts',(0.381416206021541,50.1292819743447,
20.4149586840892));
#156434=CARTESIAN_POINT('Ctrl Pts',(-9.29185249869818,49.8456174850094,
18.18178989617));
#156435=CARTESIAN_POINT('Ctrl Pts',(-16.7685220060165,49.5619529956743,
11.6504368106559));
#156436=CARTESIAN_POINT('Ctrl Pts',(-20.2811042716596,49.2782885063392,
2.36491412602784));
#156437=CARTESIAN_POINT('Ctrl Pts',(-18.999222715934,48.9946240170041,-7.47967540070289));
#156438=CARTESIAN_POINT('Ctrl Pts',(-13.2259149555241,48.7109595276689,
-15.5560657764083));
#156439=CARTESIAN_POINT('Ctrl Pts',(-4.32599391300361,48.4272950383338,
-19.9549939872915));
#156440=CARTESIAN_POINT('Ctrl Pts',(5.59659435599133,48.1436305489987,-19.6365511272388));
#156441=CARTESIAN_POINT('Ctrl Pts',(14.1961447789205,47.8599660596635,-14.6760172365503));
#156442=CARTESIAN_POINT('Ctrl Pts',(19.4397190995403,47.5763015703284,-6.24606514822754));
#156443=CARTESIAN_POINT('Ctrl Pts',(20.0877335925167,47.2926370809931,3.66046003101415));
#156444=CARTESIAN_POINT('Ctrl Pts',(15.9869972882849,47.0089725916581,12.7016505310532));
#156445=CARTESIAN_POINT('Ctrl Pts',(8.1069264091395,46.7253081023228,18.7401641591884));
#156446=CARTESIAN_POINT('Ctrl Pts',(-1.68962614120521,46.4416436129877,
20.3484931141353));
#156447=CARTESIAN_POINT('Ctrl Pts',(-11.0867501821699,46.1579791236525,
17.1464275845524));
#156448=CARTESIAN_POINT('Ctrl Pts',(-17.8629606435048,45.8743146343175,
9.89093754720224));
#156449=CARTESIAN_POINT('Ctrl Pts',(-20.4163578047457,45.5906501449824,
0.297224666641401));
#156450=CARTESIAN_POINT('Ctrl Pts',(-18.1433172327772,45.3069856556472,
-9.36675228160036));
#156451=CARTESIAN_POINT('Ctrl Pts',(-11.5811869154352,45.023321166312,-16.8164240593439));
#156452=CARTESIAN_POINT('Ctrl Pts',(-2.28125791437836,44.7396566769769,
-20.2906843364653));
#156453=CARTESIAN_POINT('Ctrl Pts',(7.557961658606,44.4559921876418,-18.9682161544255));
#156454=CARTESIAN_POINT('Ctrl Pts',(15.6104751166106,44.1723276983066,-13.1616516876741));
#156455=CARTESIAN_POINT('Ctrl Pts',(19.9726640389233,43.8886632089715,-4.24366583301215));
#156456=CARTESIAN_POINT('Ctrl Pts',(19.6133046678369,43.6049987196362,5.67752485864902));
#156457=CARTESIAN_POINT('Ctrl Pts',(14.6173497478612,43.321334230301,14.256545684796));
#156458=CARTESIAN_POINT('Ctrl Pts',(6.16584565219571,43.037669740966,19.465311605707));
#156459=CARTESIAN_POINT('Ctrl Pts',(-3.74326760165467,42.7540052516307,
20.0724676155269));
#156460=CARTESIAN_POINT('Ctrl Pts',(-12.7674704238328,42.4703407622956,
15.9344817138973));
#156461=CARTESIAN_POINT('Ctrl Pts',(-18.7734365163896,42.1866762729606,
8.0295759464037));
#156462=CARTESIAN_POINT('Ctrl Pts',(-20.3413523332071,41.9030117836254,
-1.7735258019853));
#156463=CARTESIAN_POINT('Ctrl Pts',(-17.1005617497612,41.6193472942903,
-11.1573651171133));
#156464=CARTESIAN_POINT('Ctrl Pts',(-9.81718936609107,41.3356828049551,
-17.9035974447674));
#156465=CARTESIAN_POINT('Ctrl Pts',(-0.213028248023332,41.05201831562,-20.41740991114));
#156466=CARTESIAN_POINT('Ctrl Pts',(9.44149286002567,40.7683538262848,-18.1045359257855));
#156467=CARTESIAN_POINT('Ctrl Pts',(16.8640400854962,40.4846893369497,-11.5117401164529));
#156468=CARTESIAN_POINT('Ctrl Pts',(20.2999193566913,40.2010248476145,-2.19756288324188));
#156469=CARTESIAN_POINT('Ctrl Pts',(18.9368870050839,39.9173603582794,7.63611937247311));
#156470=CARTESIAN_POINT('Ctrl Pts',(13.0971645961613,39.6336958689442,15.6646189885051));
#156471=CARTESIAN_POINT('Ctrl Pts',(4.16126558171192,39.350031379609,19.9899944290244));
#156472=CARTESIAN_POINT('Ctrl Pts',(-5.75835880695092,39.0663668902739,
19.5897246628022));
#156473=CARTESIAN_POINT('Ctrl Pts',(-14.3167041421641,38.7827024009388,
14.558433673293));
#156474=CARTESIAN_POINT('Ctrl Pts',(-19.4905730811527,38.4990379116037,
6.08552129914113));
#156475=CARTESIAN_POINT('Ctrl Pts',(-20.0568602829488,38.2153734222685,
-3.82601151385237));
#156476=CARTESIAN_POINT('Ctrl Pts',(-15.8816951549476,37.9317089329334,
-12.8330731907587));
#156477=CARTESIAN_POINT('Ctrl Pts',(-7.95208893137916,37.6480444435982,
-18.8063896094275));
#156478=CARTESIAN_POINT('Ctrl Pts',(1.85739530188323,37.3643799542631,-20.3338656237715));
#156479=CARTESIAN_POINT('Ctrl Pts',(11.2277903080687,37.0807154649279,-17.0544050999903));
#156480=CARTESIAN_POINT('Ctrl Pts',(17.9439297743379,36.7970509755928,-9.74327423211832));
#156481=CARTESIAN_POINT('Ctrl Pts',(20.4181147958306,36.5133864862576,-0.128828206773863));
#156482=CARTESIAN_POINT('Ctrl Pts',(18.0654467295916,36.2297219969225,9.51607287515306));
#156483=CARTESIAN_POINT('Ctrl Pts',(11.4420975477109,35.9460575075872,16.9113693183094));
#156484=CARTESIAN_POINT('Ctrl Pts',(2.11383047832578,35.6623930182522,20.308809154332));
#156485=CARTESIAN_POINT('Ctrl Pts',(-7.71414722191097,35.378728528917,18.905235809343));
#156486=CARTESIAN_POINT('Ctrl Pts',(-15.7184964718176,35.0950640395819,
13.0324547770618));
#156487=CARTESIAN_POINT('Ctrl Pts',(-20.006984852839,34.8113995502467,4.07879455327383));
#156488=CARTESIAN_POINT('Ctrl Pts',(-19.5658115376498,34.5277350609116,
-5.83909480780952));
#156489=CARTESIAN_POINT('Ctrl Pts',(-14.4992699637004,34.2440705715764,
-14.3766191667262));
#156490=CARTESIAN_POINT('Ctrl Pts',(-6.00509355793826,33.9604060822413,
-19.5155030180225));
#156491=CARTESIAN_POINT('Ctrl Pts',(3.90869056586123,33.6767415929061,-20.0409120165633));
#156492=CARTESIAN_POINT('Ctrl Pts',(12.8984573068486,33.393077103571,-15.8286381975024));
#156493=CARTESIAN_POINT('Ctrl Pts',(18.8390236931527,33.1094126142358,-7.87446730251712));
#156494=CARTESIAN_POINT('Ctrl Pts',(20.3260314896307,32.8257481249007,1.94123445067361));
#156495=CARTESIAN_POINT('Ctrl Pts',(17.0079616531857,32.5420836355655,11.2980220959072));
#156496=CARTESIAN_POINT('Ctrl Pts',(9.66918696430926,32.2584191462305,17.9839618479286));
#156497=CARTESIAN_POINT('Ctrl Pts',(0.0446387949955499,31.9747546568951,
20.4184626860802));
#156498=CARTESIAN_POINT('Ctrl Pts',(-9.59051658801136,31.6910901675601,
18.0260697460044));
#156499=CARTESIAN_POINT('Ctrl Pts',(-16.9583601139928,31.4074256782248,
11.3722216858637));
#156500=CARTESIAN_POINT('Ctrl Pts',(-20.3174548346148,31.1237611888899,
2.03013923009681));
#156501=CARTESIAN_POINT('Ctrl Pts',(-18.8730612251852,30.8400966995547,
-7.79219776225003));
#156502=CARTESIAN_POINT('Ctrl Pts',(-12.9679284853489,30.5564322102195,
-15.7717958575954));
#156503=CARTESIAN_POINT('Ctrl Pts',(-3.99540909092099,30.2727677208844,
-20.0243049703027));
#156504=CARTESIAN_POINT('Ctrl Pts',(2.61316846193303,30.0836580613276,-19.7009753762946));
#156505=CARTESIAN_POINT('Ctrl Pts',(5.68603466549838,29.9891032315492,-18.7701112193526));
#156506=CARTESIAN_POINT('Ctrl Pts',(2.35248676567306,53.8122812040015,19.4760438573182));
#156507=CARTESIAN_POINT('Ctrl Pts',(-0.835949472048931,53.7177263742231,
19.8611710477982));
#156508=CARTESIAN_POINT('Ctrl Pts',(-7.40249170726399,53.5286167146664,
19.035718929201));
#156509=CARTESIAN_POINT('Ctrl Pts',(-15.5058158295368,53.2449522253312,
13.2930734039672));
#156510=CARTESIAN_POINT('Ctrl Pts',(-19.9420572724581,52.9612877359961,
4.40959470916045));
#156511=CARTESIAN_POINT('Ctrl Pts',(-19.6647222792197,52.6776232466609,
-5.51711323126738));
#156512=CARTESIAN_POINT('Ctrl Pts',(-14.7382681313176,52.3939587573258,
-14.1391743717067));
#156513=CARTESIAN_POINT('Ctrl Pts',(-6.32786456239355,52.1102942679906,
-19.4189270621828));
#156514=CARTESIAN_POINT('Ctrl Pts',(3.57854237668436,51.8266297786555,-20.1079348466254));
#156515=CARTESIAN_POINT('Ctrl Pts',(12.6389333843715,51.5429652893203,-16.0434666272831));
#156516=CARTESIAN_POINT('Ctrl Pts',(18.7114973024933,51.2593007999852,-8.18628915173532));
#156517=CARTESIAN_POINT('Ctrl Pts',(20.3606416485524,50.97563631065,1.60611868416694));
#156518=CARTESIAN_POINT('Ctrl Pts',(17.19652549519,50.6919718213149,11.0188455976376));
#156519=CARTESIAN_POINT('Ctrl Pts',(9.96713869623779,50.4083073319797,17.8267084070514));
#156520=CARTESIAN_POINT('Ctrl Pts',(0.38151655146859,50.1246428426446,20.4203295731073));
#156521=CARTESIAN_POINT('Ctrl Pts',(-9.29429705474246,49.8409783533094,
18.1865732698431));
#156522=CARTESIAN_POINT('Ctrl Pts',(-16.7729335686945,49.5573138639743,
11.6535018770193));
#156523=CARTESIAN_POINT('Ctrl Pts',(-20.2864399454939,49.2736493746391,
2.36553630173456));
#156524=CARTESIAN_POINT('Ctrl Pts',(-19.0042211446896,48.989984885304,-7.4816431982948));
#156525=CARTESIAN_POINT('Ctrl Pts',(-13.2293945080778,48.7063203959688,
-15.5601583589236));
#156526=CARTESIAN_POINT('Ctrl Pts',(-4.3271320212667,48.4226559066337,-19.9602438660632));
#156527=CARTESIAN_POINT('Ctrl Pts',(5.5980667413947,48.1389914172986,-19.6417172281645));
#156528=CARTESIAN_POINT('Ctrl Pts',(14.1998795853142,47.8553269279634,-14.6798782906499));
#156529=CARTESIAN_POINT('Ctrl Pts',(19.4448334167225,47.5716624386283,-6.24770840028006));
#156530=CARTESIAN_POINT('Ctrl Pts',(20.0930183932152,47.2879979492931,3.66142304665942));
#156531=CARTESIAN_POINT('Ctrl Pts',(15.9912032428313,47.004333459958,12.7049921569905));
#156532=CARTESIAN_POINT('Ctrl Pts',(8.10905922766536,46.7206689706228,18.7450944332872));
#156533=CARTESIAN_POINT('Ctrl Pts',(-1.69007065812247,46.4370044812877,
20.3538465170029));
#156534=CARTESIAN_POINT('Ctrl Pts',(-11.0896669504969,46.1533399919525,
17.1509385689327));
#156535=CARTESIAN_POINT('Ctrl Pts',(-17.8676601376735,45.8696755026174,
9.8935397140129));
#156536=CARTESIAN_POINT('Ctrl Pts',(-20.4217290618606,45.5860110132823,
0.297302862278477));
#156537=CARTESIAN_POINT('Ctrl Pts',(-18.1480904848286,45.3023465239471,
-9.36921654262662));
#156538=CARTESIAN_POINT('Ctrl Pts',(-11.5842337631254,45.0186820346119,
-16.8208482244296));
#156539=CARTESIAN_POINT('Ctrl Pts',(-2.28185808130925,44.7350175452768,
-20.296022530655));
#156540=CARTESIAN_POINT('Ctrl Pts',(7.55995005221281,44.4513530559417,-18.9732064258026));
#156541=CARTESIAN_POINT('Ctrl Pts',(15.6145820134597,44.1676885666065,-13.1651143334578));
#156542=CARTESIAN_POINT('Ctrl Pts',(19.9779185664375,43.8840240772714,-4.24478228191636));
#156543=CARTESIAN_POINT('Ctrl Pts',(19.6184646529456,43.6003595879362,5.67901853573306));
#156544=CARTESIAN_POINT('Ctrl Pts',(14.6211953673681,43.316695098601,14.2602963818193));
#156545=CARTESIAN_POINT('Ctrl Pts',(6.16746779962503,43.0330306092659,19.4704326559187));
#156546=CARTESIAN_POINT('Ctrl Pts',(-3.74425240280926,42.7493661199307,
20.0777483999609));
#156547=CARTESIAN_POINT('Ctrl Pts',(-12.7708293660599,42.4657016305956,
15.9386738523334));
#156548=CARTESIAN_POINT('Ctrl Pts',(-18.7783755439784,42.1820371412605,
8.03168841510866));
#156549=CARTESIAN_POINT('Ctrl Pts',(-20.3467038574354,41.8983726519253,
-1.77399239172543));
#156550=CARTESIAN_POINT('Ctrl Pts',(-17.1050606674842,41.6147081625902,
-11.1603004632384));
#156551=CARTESIAN_POINT('Ctrl Pts',(-9.81977213079062,41.331043673255,-17.9083076299081));
#156552=CARTESIAN_POINT('Ctrl Pts',(-0.213084292764702,41.0473791839199,
-20.4227814450494));
#156553=CARTESIAN_POINT('Ctrl Pts',(9.44397678424884,40.7637146945847,-18.1092989750195));
#156554=CARTESIAN_POINT('Ctrl Pts',(16.8684767776899,40.4800502052496,-11.5147686936652));
#156555=CARTESIAN_POINT('Ctrl Pts',(20.3052599804853,40.1963857159144,-2.19814103118507));
#156556=CARTESIAN_POINT('Ctrl Pts',(18.9418690342016,39.9127212265793,7.63812832827719));
#156557=CARTESIAN_POINT('Ctrl Pts',(13.1006102762966,39.6290567372441,15.6687401298467));
#156558=CARTESIAN_POINT('Ctrl Pts',(4.16236035226682,39.345392247909,19.9952535159209));
#156559=CARTESIAN_POINT('Ctrl Pts',(-5.75987375031193,39.0617277585738,
19.5948784443426));
#156560=CARTESIAN_POINT('Ctrl Pts',(-14.320470666033,38.7780632692387,14.5622637928079));
#156561=CARTESIAN_POINT('Ctrl Pts',(-19.4957007773038,38.4943987799036,
6.08712231436083));
#156562=CARTESIAN_POINT('Ctrl Pts',(-20.0621369613127,38.2107342905684,
-3.82701808376861));
#156563=CARTESIAN_POINT('Ctrl Pts',(-15.8858734059811,37.9270698012333,
-12.8364493921527));
#156564=CARTESIAN_POINT('Ctrl Pts',(-7.95418101433831,37.6434053118981,
-18.8113373065124));
#156565=CARTESIAN_POINT('Ctrl Pts',(1.85788395651131,37.359740822563,-20.3392151783517));
#156566=CARTESIAN_POINT('Ctrl Pts',(11.2307441820728,37.0760763332278,-17.0588918745468));
#156567=CARTESIAN_POINT('Ctrl Pts',(17.9486505703482,36.7924118438927,-9.74583755078384));
#156568=CARTESIAN_POINT('Ctrl Pts',(20.4234865151855,36.5087473545575,-0.128862099666414));
#156569=CARTESIAN_POINT('Ctrl Pts',(18.0701994950065,36.2250828652224,9.5185764203311));
#156570=CARTESIAN_POINT('Ctrl Pts',(11.4451078029419,35.9414183758872,16.91581846216));
#156571=CARTESIAN_POINT('Ctrl Pts',(2.11438659744718,35.6577538865521,20.3141521169065));
#156572=CARTESIAN_POINT('Ctrl Pts',(-7.7161767057437,35.3740893972169,18.9102095114761));
#156573=CARTESIAN_POINT('Ctrl Pts',(-15.7226317875749,35.0904249078818,
13.0358834329508));
#156574=CARTESIAN_POINT('Ctrl Pts',(-20.0122484096652,34.8067604185466,
4.07986762686163));
#156575=CARTESIAN_POINT('Ctrl Pts',(-19.5709590280071,34.5230959292115,
-5.84063099168422));
#156576=CARTESIAN_POINT('Ctrl Pts',(-14.5030845180251,34.2394314398763,
-14.3804014533863));
#156577=CARTESIAN_POINT('Ctrl Pts',(-6.00667341384557,33.9557669505412,
-19.5206372729111));
#156578=CARTESIAN_POINT('Ctrl Pts',(3.90971888766891,33.672102461206,-20.0461844991202));
#156579=CARTESIAN_POINT('Ctrl Pts',(12.9018507095002,33.3884379718709,-15.8328024900789));
#156580=CARTESIAN_POINT('Ctrl Pts',(18.8439799765745,33.1047734825357,-7.87653896414892));
#156581=CARTESIAN_POINT('Ctrl Pts',(20.3313789816317,32.8211089932007,1.94174516187317));
#156582=CARTESIAN_POINT('Ctrl Pts',(17.0124362121671,32.5374445038654,11.300994447569));
#156583=CARTESIAN_POINT('Ctrl Pts',(9.67173078559361,32.2537800145304,17.9886931745006));
#156584=CARTESIAN_POINT('Ctrl Pts',(0.0446505509054691,31.9701155251951,
20.4238344995783));
#156585=CARTESIAN_POINT('Ctrl Pts',(-9.59303974232004,31.6864510358601,
18.0308121466739));
#156586=CARTESIAN_POINT('Ctrl Pts',(-16.9628215725985,31.4027865465248,
11.3752135681193));
#156587=CARTESIAN_POINT('Ctrl Pts',(-20.322800167086,31.1191220571898,2.03067331054418));
#156588=CARTESIAN_POINT('Ctrl Pts',(-18.8780262724377,30.8354575678546,
-7.79424773882668));
#156589=CARTESIAN_POINT('Ctrl Pts',(-12.9713405484581,30.5517930785194,
-15.7759452787685));
#156590=CARTESIAN_POINT('Ctrl Pts',(-3.99645940922183,30.2681285891843,
-20.0295729065324));
#156591=CARTESIAN_POINT('Ctrl Pts',(2.61385460622837,30.0790189296275,-19.7061587075517));
#156592=CARTESIAN_POINT('Ctrl Pts',(5.68753054648386,29.9844640998491,-18.7750492568638));
#156593=CARTESIAN_POINT('Ctrl Pts',(2.3531054946966,53.8076420723014,19.4811662638601));
#156594=CARTESIAN_POINT('Ctrl Pts',(-0.83617071244833,53.713087242523,19.8663949131869));
#156595=CARTESIAN_POINT('Ctrl Pts',(-7.40443785082346,53.5239775829663,
19.0407256093285));
#156596=CARTESIAN_POINT('Ctrl Pts',(-15.5098945107332,53.2403130936311,
13.2965697206621));
#156597=CARTESIAN_POINT('Ctrl Pts',(-19.9473021734326,52.956648604296,4.41075449877604));
#156598=CARTESIAN_POINT('Ctrl Pts',(-19.669894528314,52.6729841149608,-5.51856432067145));
#156599=CARTESIAN_POINT('Ctrl Pts',(-14.7421444939989,52.3893196256257,
-14.1428932135538));
#156600=CARTESIAN_POINT('Ctrl Pts',(-6.3295289214286,52.1056551362905,-19.424034564584));
#156601=CARTESIAN_POINT('Ctrl Pts',(3.57948360566135,51.8219906469554,-20.113223571091));
#156602=CARTESIAN_POINT('Ctrl Pts',(12.6422576295486,51.5383261576202,-16.0476863277298));
#156603=CARTESIAN_POINT('Ctrl Pts',(18.7164187430947,51.2546616682851,-8.18844228314949));
#156604=CARTESIAN_POINT('Ctrl Pts',(20.3659968370911,50.9709971789499,1.60654112036962));
#156605=CARTESIAN_POINT('Ctrl Pts',(17.2010484704808,50.6873326896148,11.0217437387303));
#156606=CARTESIAN_POINT('Ctrl Pts',(9.96976022042066,50.4036682002796,17.831397130244));
#156607=CARTESIAN_POINT('Ctrl Pts',(0.38161689691564,50.1200037109445,20.4257004621254));
#156608=CARTESIAN_POINT('Ctrl Pts',(-9.29674161078674,49.8363392216093,
18.1913566435161));
#156609=CARTESIAN_POINT('Ctrl Pts',(-16.7773451313725,49.5526747322742,
11.6565669433827));
#156610=CARTESIAN_POINT('Ctrl Pts',(-20.2917756193281,49.269010242939,2.36615847744129));
#156611=CARTESIAN_POINT('Ctrl Pts',(-19.0092195734451,48.9853457536039,
-7.48361099588671));
#156612=CARTESIAN_POINT('Ctrl Pts',(-13.2328740606314,48.7016812642687,
-15.5642509414388));
#156613=CARTESIAN_POINT('Ctrl Pts',(-4.32827012952978,48.4180167749336,
-19.965493744835));
#156614=CARTESIAN_POINT('Ctrl Pts',(5.59953912679806,48.1343522855985,-19.6468833290901));
#156615=CARTESIAN_POINT('Ctrl Pts',(14.2036143917079,47.8506877962633,-14.6837393447495));
#156616=CARTESIAN_POINT('Ctrl Pts',(19.4499477339046,47.5670233069282,-6.24935165233257));
#156617=CARTESIAN_POINT('Ctrl Pts',(20.0983031939136,47.283358817593,3.66238606230469));
#156618=CARTESIAN_POINT('Ctrl Pts',(15.9954091973776,46.9996943282579,12.7083337829279));
#156619=CARTESIAN_POINT('Ctrl Pts',(8.11119204619121,46.7160298389227,18.7500247073859));
#156620=CARTESIAN_POINT('Ctrl Pts',(-1.69051517503973,46.4323653495876,
20.3591999198705));
#156621=CARTESIAN_POINT('Ctrl Pts',(-11.0925837188238,46.1487008602524,
17.155449553313));
#156622=CARTESIAN_POINT('Ctrl Pts',(-17.8723596318423,45.8650363709173,
9.89614188082356));
#156623=CARTESIAN_POINT('Ctrl Pts',(-20.4271003189756,45.5813718815822,
0.297381057915561));
#156624=CARTESIAN_POINT('Ctrl Pts',(-18.1528637368801,45.297707392247,-9.37168080365289));
#156625=CARTESIAN_POINT('Ctrl Pts',(-11.5872806108155,45.0140429029118,
-16.8252723895153));
#156626=CARTESIAN_POINT('Ctrl Pts',(-2.28245824824014,44.7303784135767,
-20.3013607248448));
#156627=CARTESIAN_POINT('Ctrl Pts',(7.56193844581962,44.4467139242416,-18.9781966971797));
#156628=CARTESIAN_POINT('Ctrl Pts',(15.6186889103088,44.1630494349064,-13.1685769792415));
#156629=CARTESIAN_POINT('Ctrl Pts',(19.9831730939516,43.8793849455713,-4.24589873082056));
#156630=CARTESIAN_POINT('Ctrl Pts',(19.6236246380542,43.5957204562361,5.68051221281708));
#156631=CARTESIAN_POINT('Ctrl Pts',(14.6250409868751,43.3120559669009,14.2640470788426));
#156632=CARTESIAN_POINT('Ctrl Pts',(6.16908994705435,43.0283914775658,19.4755537061303));
#156633=CARTESIAN_POINT('Ctrl Pts',(-3.74523720396384,42.7447269882306,
20.083029184395));
#156634=CARTESIAN_POINT('Ctrl Pts',(-12.774188308287,42.4610624988955,15.9428659907695));
#156635=CARTESIAN_POINT('Ctrl Pts',(-18.7833145715672,42.1773980095604,
8.03380088381365));
#156636=CARTESIAN_POINT('Ctrl Pts',(-20.3520553816638,41.8937335202252,
-1.77445898146556));
#156637=CARTESIAN_POINT('Ctrl Pts',(-17.1095595852073,41.6100690308901,
-11.1632358093634));
#156638=CARTESIAN_POINT('Ctrl Pts',(-9.82235489549016,41.3264045415549,
-17.9130178150487));
#156639=CARTESIAN_POINT('Ctrl Pts',(-0.213140337506071,41.0427400522198,
-20.4281529789587));
#156640=CARTESIAN_POINT('Ctrl Pts',(9.44646070847201,40.7590755628846,-18.1140620242536));
#156641=CARTESIAN_POINT('Ctrl Pts',(16.8729134698836,40.4754110735495,-11.5177972708775));
#156642=CARTESIAN_POINT('Ctrl Pts',(20.3106006042792,40.1917465842143,-2.19871917912825));
#156643=CARTESIAN_POINT('Ctrl Pts',(18.9468510633194,39.9080820948792,7.64013728408127));
#156644=CARTESIAN_POINT('Ctrl Pts',(13.1040559564319,39.624417605544,15.6728612711884));
#156645=CARTESIAN_POINT('Ctrl Pts',(4.16345512282173,39.3407531162089,20.0005126028173));
#156646=CARTESIAN_POINT('Ctrl Pts',(-5.76138869367294,39.0570886268737,
19.6000322258829));
#156647=CARTESIAN_POINT('Ctrl Pts',(-14.3242371899018,38.7734241375386,
14.5660939123227));
#156648=CARTESIAN_POINT('Ctrl Pts',(-19.500828473455,38.4897596482035,6.08872332958053));
#156649=CARTESIAN_POINT('Ctrl Pts',(-20.0674136396766,38.2060951588683,
-3.82802465368487));
#156650=CARTESIAN_POINT('Ctrl Pts',(-15.8900516570147,37.9224306695332,
-12.8398255935468));
#156651=CARTESIAN_POINT('Ctrl Pts',(-7.95627309729745,37.638766180198,-18.8162850035974));
#156652=CARTESIAN_POINT('Ctrl Pts',(1.8583726111394,37.3551016908629,-20.344564732932));
#156653=CARTESIAN_POINT('Ctrl Pts',(11.2336980560769,37.0714372015277,-17.0633786491032));
#156654=CARTESIAN_POINT('Ctrl Pts',(17.9533713663584,36.7877727121926,-9.74840086944935));
#156655=CARTESIAN_POINT('Ctrl Pts',(20.4288582345403,36.5041082228574,-0.128895992558966));
#156656=CARTESIAN_POINT('Ctrl Pts',(18.0749522604215,36.2204437335223,9.52107996550914));
#156657=CARTESIAN_POINT('Ctrl Pts',(11.4481180581729,35.9367792441871,16.9202676060106));
#156658=CARTESIAN_POINT('Ctrl Pts',(2.11494271656859,35.653114754852,20.3194950794811));
#156659=CARTESIAN_POINT('Ctrl Pts',(-7.71820618957644,35.3694502655168,
18.9151832136093));
#156660=CARTESIAN_POINT('Ctrl Pts',(-15.7267671033322,35.0857857761817,
13.0393120888398));
#156661=CARTESIAN_POINT('Ctrl Pts',(-20.0175119664913,34.8021212868465,
4.08094070044942));
#156662=CARTESIAN_POINT('Ctrl Pts',(-19.5761065183645,34.5184567975114,
-5.84216717555893));
#156663=CARTESIAN_POINT('Ctrl Pts',(-14.5068990723497,34.2347923081762,
-14.3841837400463));
#156664=CARTESIAN_POINT('Ctrl Pts',(-6.00825326975288,33.9511278188411,
-19.5257715277998));
#156665=CARTESIAN_POINT('Ctrl Pts',(3.91074720947659,33.6674633295059,-20.0514569816771));
#156666=CARTESIAN_POINT('Ctrl Pts',(12.9052441121519,33.3837988401708,-15.8369667826554));
#156667=CARTESIAN_POINT('Ctrl Pts',(18.8489362599963,33.1001343508356,-7.87861062578073));
#156668=CARTESIAN_POINT('Ctrl Pts',(20.3367264736328,32.8164698615006,1.94225587307272));
#156669=CARTESIAN_POINT('Ctrl Pts',(17.0169107711485,32.5328053721653,11.3039667992308));
#156670=CARTESIAN_POINT('Ctrl Pts',(9.67427460687796,32.2491408828303,17.9934245010726));
#156671=CARTESIAN_POINT('Ctrl Pts',(0.0446623068153865,31.965476393495,
20.4292063130764));
#156672=CARTESIAN_POINT('Ctrl Pts',(-9.59556289662872,31.68181190416,18.0355545473434));
#156673=CARTESIAN_POINT('Ctrl Pts',(-16.9672830312041,31.3981474148247,
11.3782054503749));
#156674=CARTESIAN_POINT('Ctrl Pts',(-20.3281454995571,31.1144829254897,
2.03120739099156));
#156675=CARTESIAN_POINT('Ctrl Pts',(-18.8829913196902,30.8308184361545,
-7.79629771540332));
#156676=CARTESIAN_POINT('Ctrl Pts',(-12.9747526115673,30.5471539468193,
-15.7800946999417));
#156677=CARTESIAN_POINT('Ctrl Pts',(-3.99750972752267,30.2634894574842,
-20.034840842762));
#156678=CARTESIAN_POINT('Ctrl Pts',(2.61454075052372,30.0743797979274,-19.7113420388087));
#156679=CARTESIAN_POINT('Ctrl Pts',(5.68902642746934,29.979824968149,-18.779987294375));
#156680=CARTESIAN_POINT('Ctrl Pts',(19.606632206363,41.9716616748704,7.12450418879818E-6));
#156681=CARTESIAN_POINT('Ctrl Pts',(19.6067908485426,41.9798911078555,-0.28040098197602));
#156682=CARTESIAN_POINT('Ctrl Pts',(19.6009819253396,41.9879808883372,-0.556101310879387));
#156683=CARTESIAN_POINT('Ctrl Pts',(19.5897769019718,41.9959290151952,-0.826858857960243));
#156684=CARTESIAN_POINT('Ctrl Pts',(19.5782840187202,42.0040813314422,-1.1045722348939));
#156685=CARTESIAN_POINT('Ctrl Pts',(19.5611143150462,42.0120846222957,-1.377085692593));
#156686=CARTESIAN_POINT('Ctrl Pts',(19.5388662116966,42.019936729903,-1.64419766058567));
#156687=CARTESIAN_POINT('Ctrl Pts',(19.5162768243427,42.0279092881701,-1.91540710334351));
#156688=CARTESIAN_POINT('Ctrl Pts',(19.4884521087065,42.035725989265,-2.18104826280193));
#156689=CARTESIAN_POINT('Ctrl Pts',(19.4559986625478,42.0433845769216,-2.44096080780406));
#156690=CARTESIAN_POINT('Ctrl Pts',(19.4227800163931,42.0512237417414,-2.70700167204339));
#156691=CARTESIAN_POINT('Ctrl Pts',(19.3847118978516,42.0588972489808,-2.96704074555985));
#156692=CARTESIAN_POINT('Ctrl Pts',(19.3424228500605,42.0664026829855,-3.22095620168956));
#156693=CARTESIAN_POINT('Ctrl Pts',(19.3252585955589,42.0694489842415,-3.32401526162474));
#156694=CARTESIAN_POINT('Ctrl Pts',(19.3073987361766,42.0724675974863,-3.42606608031165));
#156695=CARTESIAN_POINT('Ctrl Pts',(19.2888842398293,42.0754583614589,-3.52710269329183));
#156696=CARTESIAN_POINT('Ctrl Pts',(19.274388501643,42.0777999499478,-3.6062082904146));
#156697=CARTESIAN_POINT('Ctrl Pts',(19.2594914818805,42.0801244669775,-3.68469221317063));
#156698=CARTESIAN_POINT('Ctrl Pts',(19.2442154288333,42.0824318352305,-3.76255262586817));
#156699=CARTESIAN_POINT('Ctrl Pts',(19.1971851104147,42.0895355198872,-4.00226114154668));
#156700=CARTESIAN_POINT('Ctrl Pts',(19.1465648700773,42.0964766831457,-4.23605903527167));
#156701=CARTESIAN_POINT('Ctrl Pts',(19.0929784552682,42.1032553403891,-4.46391665813675));
#156702=CARTESIAN_POINT('Ctrl Pts',(19.0835637365051,42.1044462980556,-4.50394948072733));
#156703=CARTESIAN_POINT('Ctrl Pts',(19.0740573568426,42.1056322395321,-4.54379902131746));
#156704=CARTESIAN_POINT('Ctrl Pts',(19.0644625699136,42.1068131649132,-4.58346522047879));
#156705=CARTESIAN_POINT('Ctrl Pts',(19.0602217925272,42.1073351193545,-4.60099719087577));
#156706=CARTESIAN_POINT('Ctrl Pts',(19.0555297326334,42.1079087852133,-4.62026777348445));
#156707=CARTESIAN_POINT('Ctrl Pts',(19.0515218218396,42.1083961962187,-4.63663444961616));
#156708=CARTESIAN_POINT('Ctrl Pts',(19.0479446741875,42.108831221154,-4.65124206443328));
#156709=CARTESIAN_POINT('Ctrl Pts',(19.0449148398172,42.1091975358739,-4.66353699807268));
#156710=CARTESIAN_POINT('Ctrl Pts',(19.0432648185344,42.1093970491116,-4.67022470417304));
#156711=CARTESIAN_POINT('Ctrl Pts',(19.0397660790122,42.1098201011395,-4.68440545559105));
#156712=CARTESIAN_POINT('Ctrl Pts',(19.0359666549516,42.1102790078915,-4.69974235333263));
#156713=CARTESIAN_POINT('Ctrl Pts',(19.031858345923,42.110774022941,-4.7162333643678));
#156714=CARTESIAN_POINT('Ctrl Pts',(19.0236417278657,42.1117640530399,-4.74921538643815));
#156715=CARTESIAN_POINT('Ctrl Pts',(19.0141901522466,42.1128978641177,-4.78681402560262));
#156716=CARTESIAN_POINT('Ctrl Pts',(19.0034208936781,42.114175528324,-4.82900801732413));
#156717=CARTESIAN_POINT('Ctrl Pts',(18.9898721645802,42.1157829487512,-4.88209198403885));
#156718=CARTESIAN_POINT('Ctrl Pts',(18.9742392937633,42.1176180596169,-4.94245005424997));
#156719=CARTESIAN_POINT('Ctrl Pts',(18.9563126678417,42.1196808608128,-5.01002552844805));
#156720=CARTESIAN_POINT('Ctrl Pts',(18.9383743745187,42.1217450045664,-5.07764498360368));
#156721=CARTESIAN_POINT('Ctrl Pts',(18.918139266135,42.1240371351276,-5.15249141516383));
#156722=CARTESIAN_POINT('Ctrl Pts',(18.8953483566779,42.1265572529603,-5.2344898431761));
#156723=CARTESIAN_POINT('Ctrl Pts',(18.8725582743205,42.129077279336,-5.31648529540244));
#156724=CARTESIAN_POINT('Ctrl Pts',(18.8472124804935,42.1318252764361,-5.40563243502489));
#156725=CARTESIAN_POINT('Ctrl Pts',(18.8190043509971,42.1348012452977,-5.5018352456543));
#156726=CARTESIAN_POINT('Ctrl Pts',(18.7907879844347,42.137778083173,-5.59806614850155));
#156727=CARTESIAN_POINT('Ctrl Pts',(18.7597074998201,42.1409830259694,-5.70135709263913));
#156728=CARTESIAN_POINT('Ctrl Pts',(18.7254098533313,42.144416075298,-5.81158747495734));
#156729=CARTESIAN_POINT('Ctrl Pts',(18.691313336487,42.1478289924001,-5.9211714398131));
#156730=CARTESIAN_POINT('Ctrl Pts',(18.6540371097201,42.1514673485364,-6.03761394452648));
#156731=CARTESIAN_POINT('Ctrl Pts',(18.6131908650759,42.1553311458512,-6.16076857748059));
#156732=CARTESIAN_POINT('Ctrl Pts',(18.5719832026931,42.1592291310063,-6.28501291327814));
#156733=CARTESIAN_POINT('Ctrl Pts',(18.5271419813554,42.1633565645085,-6.4160890559517));
#156734=CARTESIAN_POINT('Ctrl Pts',(18.4782238592882,42.1677134491364,-6.55381337706293));
#156735=CARTESIAN_POINT('Ctrl Pts',(18.4293057372212,42.1720703337642,-6.69153769817389));
#156736=CARTESIAN_POINT('Ctrl Pts',(18.3763105481698,42.1766566695177,-6.83591056338656));
#156737=CARTESIAN_POINT('Ctrl Pts',(18.3187545395317,42.181472459754,-6.98670971577646));
#156738=CARTESIAN_POINT('Ctrl Pts',(18.3102234494924,42.1821862677662,-7.00906152885947));
#156739=CARTESIAN_POINT('Ctrl Pts',(18.3015920891194,42.1829051168672,-7.03155445162182));
#156740=CARTESIAN_POINT('Ctrl Pts',(18.2928588111427,42.183629007069,-7.05418768019472));
#156741=CARTESIAN_POINT('Ctrl Pts',(18.2811954012975,42.1845957721405,-7.08441466044962));
#156742=CARTESIAN_POINT('Ctrl Pts',(18.2693502136769,42.1855715284995,-7.11489189222936));
#156743=CARTESIAN_POINT('Ctrl Pts',(18.2573192743081,42.1865562761754,-7.14561739980643));
#156744=CARTESIAN_POINT('Ctrl Pts',(18.2513038046237,42.1870486500134,-7.16098015359483));
#156745=CARTESIAN_POINT('Ctrl Pts',(18.2450878678957,42.1875556959253,-7.17679139620155));
#156746=CARTESIAN_POINT('Ctrl Pts',(18.2398462727402,42.1879821171445,-7.19008322505398));
#156747=CARTESIAN_POINT('Ctrl Pts',(18.2346046775845,42.1884085383638,-7.20337505390678));
#156748=CARTESIAN_POINT('Ctrl Pts',(18.2293664830708,42.1888334994821,-7.21661605363503));
#156749=CARTESIAN_POINT('Ctrl Pts',(18.2241319995802,42.1892570028757,-7.22980630636252));
#156750=CARTESIAN_POINT('Ctrl Pts',(18.203194065618,42.1909510164499,-7.28256731727156));
#156751=CARTESIAN_POINT('Ctrl Pts',(18.182315526462,42.1926216848039,-7.33451638414872));
#156752=CARTESIAN_POINT('Ctrl Pts',(18.161515608321,42.1942690086866,-7.38565895333307));
#156753=CARTESIAN_POINT('Ctrl Pts',(18.0987435037872,42.1992404699331,-7.54000219051383));
#156754=CARTESIAN_POINT('Ctrl Pts',(18.0366913626323,42.2039993160026,-7.68699963133625));
#156755=CARTESIAN_POINT('Ctrl Pts',(17.9758521453821,42.2085455438752,-7.82680581534206));
#156756=CARTESIAN_POINT('Ctrl Pts',(17.9143816686623,42.2131389427917,-7.96806260935798));
#156757=CARTESIAN_POINT('Ctrl Pts',(17.8541493530635,42.2175152884254,-8.10197847626626));
#156758=CARTESIAN_POINT('Ctrl Pts',(17.7956103603499,42.2216745780988,-8.22871609138089));
#156759=CARTESIAN_POINT('Ctrl Pts',(17.736026668102,42.2259080953559,-8.35771549340645));
#156760=CARTESIAN_POINT('Ctrl Pts',(17.6781972848005,42.2299167402667,-8.47927848672763));
#156761=CARTESIAN_POINT('Ctrl Pts',(17.6225475731168,42.233700510475,-8.59357484416977));
#156762=CARTESIAN_POINT('Ctrl Pts',(17.5669529088821,42.2374805378626,-8.70775814221386));
#156763=CARTESIAN_POINT('Ctrl Pts',(17.5135334586235,42.24103613521,-8.81468947756795));
#156764=CARTESIAN_POINT('Ctrl Pts',(17.4626606191733,42.2443673006378,-8.91453152051843));
#156765=CARTESIAN_POINT('Ctrl Pts',(17.411547845367,42.2477141770234,-9.01484445395863));
#156766=CARTESIAN_POINT('Ctrl Pts',(17.3630056763832,42.2508344994957,-9.10800134823271));
#156767=CARTESIAN_POINT('Ctrl Pts',(17.3173592292171,42.2537282666252,-9.19415609695193));
#156768=CARTESIAN_POINT('Ctrl Pts',(17.2720063755771,42.2566034213249,-9.27975670667369));
#156769=CARTESIAN_POINT('Ctrl Pts',(17.2295119547117,42.2592549256739,-9.3584451729742));
#156770=CARTESIAN_POINT('Ctrl Pts',(17.190146032689,42.2616827787371,-9.43035781483017));
#156771=CARTESIAN_POINT('Ctrl Pts',(17.1708346815882,42.2628737866068,-9.46563528844472));
#156772=CARTESIAN_POINT('Ctrl Pts',(17.1522754703317,42.2640109729754,-9.49928192113863));
#156773=CARTESIAN_POINT('Ctrl Pts',(17.1344961104997,42.2650943377733,-9.53131227982851));
#156774=CARTESIAN_POINT('Ctrl Pts',(17.12864130603,42.2654510935351,-9.54185998733857));
#156775=CARTESIAN_POINT('Ctrl Pts',(17.1228710473851,42.2658020128452,-9.55223241620291));
#156776=CARTESIAN_POINT('Ctrl Pts',(17.117186259976,42.2661470957015,-9.56243006059542));
#156777=CARTESIAN_POINT('Ctrl Pts',(17.1124977908593,42.2664316991877,-9.57084046143483));
#156778=CARTESIAN_POINT('Ctrl Pts',(17.1047632568817,42.2669005310631,-9.58469305185302));
#156779=CARTESIAN_POINT('Ctrl Pts',(17.0973246613516,42.267350157738,-9.5979717873142));
#156780=CARTESIAN_POINT('Ctrl Pts',(17.0957439302831,42.2674457051907,-9.60079357129327));
#156781=CARTESIAN_POINT('Ctrl Pts',(17.094176732216,42.2675403853761,-9.60358953588926));
#156782=CARTESIAN_POINT('Ctrl Pts',(17.0926554343376,42.2676322460964,-9.60630211628991));
#156783=CARTESIAN_POINT('Ctrl Pts',(17.0752950082749,42.2686805228774,-9.63725696882189));
#156784=CARTESIAN_POINT('Ctrl Pts',(17.0577401171639,42.269734709582,-9.66836131906753));
#156785=CARTESIAN_POINT('Ctrl Pts',(17.0399877954551,42.2707948161549,-9.69961287107148));
#156786=CARTESIAN_POINT('Ctrl Pts',(17.0044831520372,42.2729150293008,-9.76211597507988));
#156787=CARTESIAN_POINT('Ctrl Pts',(16.9681888066113,42.2750588963022,-9.82520789850271));
#156788=CARTESIAN_POINT('Ctrl Pts',(16.9310807565526,42.277226419981,-9.88886938894333));
#156789=CARTESIAN_POINT('Ctrl Pts',(16.834669657836,42.2828579026119,-10.0542694633102));
#156790=CARTESIAN_POINT('Ctrl Pts',(16.7327669268638,42.2886490723605,-10.2235176773604));
#156791=CARTESIAN_POINT('Ctrl Pts',(16.6249408848762,42.2945999356754,-10.396243747983));
#156792=CARTESIAN_POINT('Ctrl Pts',(16.518685052565,42.300464139933,-10.5664545065115));
#156793=CARTESIAN_POINT('Ctrl Pts',(16.4066769936843,42.3064834205895,-10.7400427554182));
#156794=CARTESIAN_POINT('Ctrl Pts',(16.2884906100237,42.3126577927549,-10.9166058543791));
#156795=CARTESIAN_POINT('Ctrl Pts',(16.1729048541619,42.318696301182,-11.0892837773225));
#156796=CARTESIAN_POINT('Ctrl Pts',(16.0514095090457,42.3248831508322,-11.2648071827097));
#156797=CARTESIAN_POINT('Ctrl Pts',(15.923596041353,42.3312183640599,-11.4427507900221));
#156798=CARTESIAN_POINT('Ctrl Pts',(15.855315774562,42.3346027495803,-11.5378114843322));
#156799=CARTESIAN_POINT('Ctrl Pts',(15.7852322301482,42.3380294765674,-11.6335620342177));
#156800=CARTESIAN_POINT('Ctrl Pts',(15.7132821785315,42.3414985493818,-11.7299315339499));
#156801=CARTESIAN_POINT('Ctrl Pts',(15.6863672934045,42.3427962509706,-11.7659811816814));
#156802=CARTESIAN_POINT('Ctrl Pts',(15.6612592155246,42.3440007094441,-11.7993561838455));
#156803=CARTESIAN_POINT('Ctrl Pts',(15.6368111321072,42.34516942846,-11.8316566012981));
#156804=CARTESIAN_POINT('Ctrl Pts',(15.6124007390088,42.3463363457234,-11.8639072229031));
#156805=CARTESIAN_POINT('Ctrl Pts',(15.5886478680682,42.3474676336431,-11.8950863049125));
#156806=CARTESIAN_POINT('Ctrl Pts',(15.5643698511009,42.3486205305736,-11.9267556391752));
#156807=CARTESIAN_POINT('Ctrl Pts',(15.4761321793258,42.3528106973851,-12.0418568159221));
#156808=CARTESIAN_POINT('Ctrl Pts',(15.3864761372723,42.3570171149042,-12.1561388869474));
#156809=CARTESIAN_POINT('Ctrl Pts',(15.2954048873094,42.3612397744405,-12.2695604157536));
#156810=CARTESIAN_POINT('Ctrl Pts',(15.0219562268382,42.3739186450425,-12.6101175634075));
#156811=CARTESIAN_POINT('Ctrl Pts',(14.7357458350404,42.3867439311592,-12.9429190111827));
#156812=CARTESIAN_POINT('Ctrl Pts',(14.4372576442234,42.3997155244527,-13.26711914732));
#156813=CARTESIAN_POINT('Ctrl Pts',(14.2876906570468,42.4062153532147,-13.4295699212404));
#156814=CARTESIAN_POINT('Ctrl Pts',(14.1350415073392,42.4127519201972,-13.5898604927395));
#156815=CARTESIAN_POINT('Ctrl Pts',(13.9793746426482,42.419325229772,-13.747881055477));
#156816=CARTESIAN_POINT('Ctrl Pts',(13.8815942509901,42.4234541803101,-13.847139896112));
#156817=CARTESIAN_POINT('Ctrl Pts',(13.7834443549047,42.427556357956,-13.9446657709086));
#156818=CARTESIAN_POINT('Ctrl Pts',(13.6845438136827,42.4316490669887,-14.0409023245111));
#156819=CARTESIAN_POINT('Ctrl Pts',(13.5856432724607,42.4357417760214,-14.1371388781136));
#156820=CARTESIAN_POINT('Ctrl Pts',(13.485991905873,42.4398250164461,-14.2320861896222));
#156821=CARTESIAN_POINT('Ctrl Pts',(13.3851714862591,42.443916092234,-14.3261513158636));
#156822=CARTESIAN_POINT('Ctrl Pts',(13.3518089388424,42.4452698726535,-14.3572784649719));
#156823=CARTESIAN_POINT('Ctrl Pts',(13.3183180877857,42.4466245110569,-14.3883087102153));
#156824=CARTESIAN_POINT('Ctrl Pts',(13.2846829305423,42.4479806344503,-14.4192558908382));
#156825=CARTESIAN_POINT('Ctrl Pts',(13.0477592998668,42.4575330701859,-14.63724560735));
#156826=CARTESIAN_POINT('Ctrl Pts',(12.8054852772651,42.4670900690878,-14.8494509914895));
#156827=CARTESIAN_POINT('Ctrl Pts',(12.5581750450788,42.4766516490111,-15.0556346004009));
#156828=CARTESIAN_POINT('Ctrl Pts',(12.0635545807063,42.4957748088576,-15.4680018182236));
#156829=CARTESIAN_POINT('Ctrl Pts',(11.5487892990835,42.5149162568838,-15.8562819609627));
#156830=CARTESIAN_POINT('Ctrl Pts',(11.0163920709103,42.5340760357073,-16.2185747069112));
#156831=CARTESIAN_POINT('Ctrl Pts',(10.6353705148417,42.5477881445519,-16.4778573224262));
#156832=CARTESIAN_POINT('Ctrl Pts',(10.2454480119883,42.5615240117449,-16.7237695193298));
#156833=CARTESIAN_POINT('Ctrl Pts',(9.84736753296617,42.5751800603916,-16.9556061707749));
#156834=CARTESIAN_POINT('Ctrl Pts',(9.45356001966071,42.5886895260463,-17.1849543051595));
#156835=CARTESIAN_POINT('Ctrl Pts',(9.05176819181745,42.6021208334978,-17.4005273597583));
#156836=CARTESIAN_POINT('Ctrl Pts',(8.64271913070732,42.6153737661738,-17.6015927422434));
#156837=CARTESIAN_POINT('Ctrl Pts',(8.30973279597947,42.6261623142863,-17.7652699905732));
#156838=CARTESIAN_POINT('Ctrl Pts',(7.97193729073906,42.636832628536,-17.9193324239124));
#156839=CARTESIAN_POINT('Ctrl Pts',(7.6297322402804,42.6473311654113,-18.0633603936944));
#156840=CARTESIAN_POINT('Ctrl Pts',(7.62895165857856,42.6473551129415,-18.0636889265364));
#156841=CARTESIAN_POINT('Ctrl Pts',(7.62817105420675,42.6473790598081,-18.0640174073195));
#156842=CARTESIAN_POINT('Ctrl Pts',(7.6273904271709,42.6474030060111,-18.0643458360391));
#156843=CARTESIAN_POINT('Ctrl Pts',(7.55394715561197,42.6496559224634,-18.0952452009498));
#156844=CARTESIAN_POINT('Ctrl Pts',(7.4803032727537,42.6519029651538,-18.1256837249306));
#156845=CARTESIAN_POINT('Ctrl Pts',(7.40646483024765,42.654144141478,-18.1556601913832));
#156846=CARTESIAN_POINT('Ctrl Pts',(7.39713692152199,42.6544272661957,-18.159447077096));
#156847=CARTESIAN_POINT('Ctrl Pts',(7.39504657480164,42.6544906554143,-18.1602918164554));
#156848=CARTESIAN_POINT('Ctrl Pts',(7.39159593569686,42.6545955771311,-18.1616895919863));
#156849=CARTESIAN_POINT('Ctrl Pts',(7.38814529659183,42.654700498848,-18.1630873675172));
#156850=CARTESIAN_POINT('Ctrl Pts',(7.38462610219126,42.6548076508264,-18.1645119304674));
#156851=CARTESIAN_POINT('Ctrl Pts',(7.38103830396966,42.6549170330838,-18.1659631598103));
#156852=CARTESIAN_POINT('Ctrl Pts',(7.37386270752674,42.6551357975985,-18.168865618496));
#156853=CARTESIAN_POINT('Ctrl Pts',(7.366412696601,42.6553634807259,-18.1718747449353));
#156854=CARTESIAN_POINT('Ctrl Pts',(7.35868786621991,42.6556000950964,-18.174989527161));
#156855=CARTESIAN_POINT('Ctrl Pts',(7.34323820545775,42.6560733238373,-18.1812190916124));
#156856=CARTESIAN_POINT('Ctrl Pts',(7.3266892797031,42.6565822375553,-18.1878713140227));
#156857=CARTESIAN_POINT('Ctrl Pts',(7.30903748465703,42.657126841765,-18.1949370961694));
#156858=CARTESIAN_POINT('Ctrl Pts',(7.2643926839759,42.6585042510501,-18.2128078246008));
#156859=CARTESIAN_POINT('Ctrl Pts',(7.21269418084853,42.6601099658634,-18.2333275098498));
#156860=CARTESIAN_POINT('Ctrl Pts',(7.15387173857082,42.6619439836691,-18.2563142937942));
#156861=CARTESIAN_POINT('Ctrl Pts',(7.09496540377561,42.6637806171495,-18.2793338614704));
#156862=CARTESIAN_POINT('Ctrl Pts',(7.02891463018318,42.6658462052974,-18.3048276079174));
#156863=CARTESIAN_POINT('Ctrl Pts',(6.95563363900932,42.6681407465403,-18.3325628137439));
#156864=CARTESIAN_POINT('Ctrl Pts',(6.88227786442667,42.6704376293675,-18.3603263234075));
#156865=CARTESIAN_POINT('Ctrl Pts',(6.80167690006451,42.6729639328219,-18.3903359107089));
#156866=CARTESIAN_POINT('Ctrl Pts',(6.71373224224434,42.6757196563049,-18.4223074062621));
#156867=CARTESIAN_POINT('Ctrl Pts',(6.62352356253904,42.6785463223377,-18.4551019667681));
#156868=CARTESIAN_POINT('Ctrl Pts',(6.52558798110931,42.6816143726859,-18.4899610264669));
#156869=CARTESIAN_POINT('Ctrl Pts',(6.41980937065238,42.6849238077734,-18.526521819243));
#156870=CARTESIAN_POINT('Ctrl Pts',(6.31687419568259,42.6881442819156,-18.5620998211205));
#156871=CARTESIAN_POINT('Ctrl Pts',(6.20651165735693,42.6915933378942,-18.5992891032193));
#156872=CARTESIAN_POINT('Ctrl Pts',(6.08860984352309,42.695270977085,-18.6377031015809));
#156873=CARTESIAN_POINT('Ctrl Pts',(5.96582272879697,42.6991010004795,-18.6777087967481));
#156874=CARTESIAN_POINT('Ctrl Pts',(5.83485822925669,42.7031789423732,-18.7190432628772));
#156875=CARTESIAN_POINT('Ctrl Pts',(5.69558983513767,42.7075048054406,-18.7612095706768));
#156876=CARTESIAN_POINT('Ctrl Pts',(5.55632144101891,42.7118306685079,-18.8033758784764));
#156877=CARTESIAN_POINT('Ctrl Pts',(5.40874869694903,42.7164044527488,-18.8463740986279));
#156878=CARTESIAN_POINT('Ctrl Pts',(5.25275136501286,42.7212261619797,-18.88964479407));
#156879=CARTESIAN_POINT('Ctrl Pts',(5.19356303093301,42.7230556095302,-18.9060625131804));
#156880=CARTESIAN_POINT('Ctrl Pts',(5.13316200463703,42.7249207480563,-18.9225188099512));
#156881=CARTESIAN_POINT('Ctrl Pts',(5.07154217593705,42.7268215735685,-18.9389807335627));
#156882=CARTESIAN_POINT('Ctrl Pts',(5.04073226158746,42.7277719863246,-18.9472116953683));
#156883=CARTESIAN_POINT('Ctrl Pts',(5.00961764465272,42.7287313303349,-18.9554440552858));
#156884=CARTESIAN_POINT('Ctrl Pts',(4.97819760238764,42.7296995908494,-18.9636735520019));
#156885=CARTESIAN_POINT('Ctrl Pts',(4.94930084907152,42.730590092046,-18.9712421521494));
#156886=CARTESIAN_POINT('Ctrl Pts',(4.91922323608967,42.7315165635862,-18.9790454594404));
#156887=CARTESIAN_POINT('Ctrl Pts',(4.89074347126544,42.7323933782926,-18.9863657355696));
#156888=CARTESIAN_POINT('Ctrl Pts',(4.88825659410397,42.7324699424946,-18.987004948275));
#156889=CARTESIAN_POINT('Ctrl Pts',(4.88578190873154,42.7325461280667,-18.9876405097368));
#156890=CARTESIAN_POINT('Ctrl Pts',(4.88332126991351,42.7326218779967,-18.9882719600384));
#156891=CARTESIAN_POINT('Ctrl Pts',(4.67461507955042,42.7390468271638,-19.0418302416814));
#156892=CARTESIAN_POINT('Ctrl Pts',(4.47094083662532,42.7452875454354,-19.0904512945796));
#156893=CARTESIAN_POINT('Ctrl Pts',(4.27254341772756,42.7513440289846,-19.1346850655562));
#156894=CARTESIAN_POINT('Ctrl Pts',(4.07048622134233,42.7575122346634,-19.1797348035957));
#156895=CARTESIAN_POINT('Ctrl Pts',(3.87390208499267,42.7634893458818,-19.2202340526441));
#156896=CARTESIAN_POINT('Ctrl Pts',(3.68300398624331,42.7692753590746,-19.256734257277));
#156897=CARTESIAN_POINT('Ctrl Pts',(3.48871837328088,42.7751640459036,-19.2938821632897));
#156898=CARTESIAN_POINT('Ctrl Pts',(3.30032212515574,42.7808547924065,-19.3268879931499));
#156899=CARTESIAN_POINT('Ctrl Pts',(3.11799670870195,42.7863475953366,-19.3563004795781));
#156900=CARTESIAN_POINT('Ctrl Pts',(2.92692918123988,42.7921037663361,-19.387123231379));
#156901=CARTESIAN_POINT('Ctrl Pts',(2.74252850924368,42.7976425567508,-19.4140001638831));
#156902=CARTESIAN_POINT('Ctrl Pts',(2.56495921124775,42.8029639634511,-19.4375229781927));
#156903=CARTESIAN_POINT('Ctrl Pts',(2.38896264703891,42.8082382383768,-19.4608374506028));
#156904=CARTESIAN_POINT('Ctrl Pts',(2.21967650423327,42.8132989632773,-19.4808569616259));
#156905=CARTESIAN_POINT('Ctrl Pts',(2.05722346110519,42.8181461357072,-19.4981171360651));
#156906=CARTESIAN_POINT('Ctrl Pts',(1.89299360929492,42.8230463234448,-19.5155660913804));
#156907=CARTESIAN_POINT('Ctrl Pts',(1.73574680808176,42.8277282617606,-19.5301951590701));
#156908=CARTESIAN_POINT('Ctrl Pts',(1.58557727275025,42.83219194875,-19.5425148846531));
#156909=CARTESIAN_POINT('Ctrl Pts',(1.43410038193345,42.8366944959894,-19.5549418640861));
#156910=CARTESIAN_POINT('Ctrl Pts',(1.2898241807872,42.8409749752273,-19.565019240776));
#156911=CARTESIAN_POINT('Ctrl Pts',(1.15281761747644,42.8450333851533,-19.5732256791269));
#156912=CARTESIAN_POINT('Ctrl Pts',(1.01457000937048,42.8491285573219,-19.5815064537531));
#156913=CARTESIAN_POINT('Ctrl Pts',(0.883724012283938,42.8529976188211,
-19.5878823686694));
#156914=CARTESIAN_POINT('Ctrl Pts',(0.760327372137418,42.8566405689718,
-19.5927973478578));
#156915=CARTESIAN_POINT('Ctrl Pts',(0.636574273901433,42.860294042578,-19.5977265250347));
#156916=CARTESIAN_POINT('Ctrl Pts',(0.520313314018033,42.8637200966047,
-19.601186388216));
#156917=CARTESIAN_POINT('Ctrl Pts',(0.411574423851981,42.8669187310441,
-19.6035753446658));
#156918=CARTESIAN_POINT('Ctrl Pts',(0.302605496402171,42.8701241321994,
-19.6059693549566));
#156919=CARTESIAN_POINT('Ctrl Pts',(0.201190211858435,42.8731011505363,
-19.6072879855055));
#156920=CARTESIAN_POINT('Ctrl Pts',(0.107344969988631,42.87584978673,-19.6078816421475));
#156921=CARTESIAN_POINT('Ctrl Pts',(0.022330250175989,42.8783397854898,
-19.6084194376934));
#156922=CARTESIAN_POINT('Ctrl Pts',(-0.0564723309683313,42.880642359964,
-19.6083616752548));
#156923=CARTESIAN_POINT('Ctrl Pts',(-0.129057498905349,42.8827575111387,
-19.6079325854015));
#156924=CARTESIAN_POINT('Ctrl Pts',(-0.171319438720813,42.8839890353493,
-19.6076827524112));
#156925=CARTESIAN_POINT('Ctrl Pts',(-0.21147376758462,42.8851570225694,
-19.6073063923258));
#156926=CARTESIAN_POINT('Ctrl Pts',(-0.249520168858812,42.8862614553274,
-19.6068423124267));
#156927=CARTESIAN_POINT('Ctrl Pts',(-0.268543369496187,42.8868136717065,
-19.6066102724771));
#156928=CARTESIAN_POINT('Ctrl Pts',(-0.28703958695376,42.8873500305367,
-19.6063562737015));
#156929=CARTESIAN_POINT('Ctrl Pts',(-0.305008828318604,42.8878704922727,
-19.6060847496018));
#156930=CARTESIAN_POINT('Ctrl Pts',(-0.313993449001235,42.8881307231406,
-19.605948987552));
#156931=CARTESIAN_POINT('Ctrl Pts',(-0.322846325585624,42.8883869816871,
-19.6058088423565));
#156932=CARTESIAN_POINT('Ctrl Pts',(-0.331567459308953,42.8886392684064,
-19.6056648505104));
#156933=CARTESIAN_POINT('Ctrl Pts',(-0.335928026170618,42.8887654117661,
-19.6055928545874));
#156934=CARTESIAN_POINT('Ctrl Pts',(-0.34025565731144,42.8888905622911,
-19.6055198968882));
#156935=CARTESIAN_POINT('Ctrl Pts',(-0.344550353021569,42.8890147199779,
-19.6054460429257));
#156936=CARTESIAN_POINT('Ctrl Pts',(-0.345624026949101,42.8890457593996,
-19.605427579435));
#156937=CARTESIAN_POINT('Ctrl Pts',(-0.34939543434917,42.8891547872063,
-19.6053623150062));
#156938=CARTESIAN_POINT('Ctrl Pts',(-0.352151202167977,42.8892344569309,
-19.6053138528577));
#156939=CARTESIAN_POINT('Ctrl Pts',(-0.354906969987063,42.8893141266554,
-19.6052653907092));
#156940=CARTESIAN_POINT('Ctrl Pts',(-0.357662381251126,42.8893937880697,
-19.6052163526969));
#156941=CARTESIAN_POINT('Ctrl Pts',(-0.360417435804667,42.8894734411699,
-19.6051667392133));
#156942=CARTESIAN_POINT('Ctrl Pts',(-0.365927544911329,42.8896327473701,
-19.6050675122459));
#156943=CARTESIAN_POINT('Ctrl Pts',(-0.371436227175789,42.8897920203136,
-19.604965983393));
#156944=CARTESIAN_POINT('Ctrl Pts',(-0.376943479937175,42.8899512600424,
-19.6048621559432));
#156945=CARTESIAN_POINT('Ctrl Pts',(-0.553175568304464,42.8950469313627,
-19.6015396775487));
#156946=CARTESIAN_POINT('Ctrl Pts',(-0.72794384685965,42.900108564056,-19.5958634616591));
#156947=CARTESIAN_POINT('Ctrl Pts',(-0.901190422778236,42.9051361501247,
-19.5879379914288));
#156948=CARTESIAN_POINT('Ctrl Pts',(-1.20237174523753,42.9138763807061,
-19.5741599205351));
#156949=CARTESIAN_POINT('Ctrl Pts',(-1.49895131483603,42.9225137140417,
-19.5535846138708));
#156950=CARTESIAN_POINT('Ctrl Pts',(-1.79066665320911,42.9310481175337,
-19.5267539842121));
#156951=CARTESIAN_POINT('Ctrl Pts',(-1.81825272077752,42.9318551735929,
-19.5242167451118));
#156952=CARTESIAN_POINT('Ctrl Pts',(-1.84579532750765,42.9326613092067,
-19.5216235607231));
#156953=CARTESIAN_POINT('Ctrl Pts',(-1.87329427486463,42.9334665243529,
-19.5189748850271));
#156954=CARTESIAN_POINT('Ctrl Pts',(-2.16006161185806,42.9418635513442,
-19.4913536940759));
#156955=CARTESIAN_POINT('Ctrl Pts',(-2.4420774701227,42.9501604770133,-19.4577005372761));
#156956=CARTESIAN_POINT('Ctrl Pts',(-2.7191538311314,42.9583572829255,-19.4186516976194));
#156957=CARTESIAN_POINT('Ctrl Pts',(-2.99958051111576,42.9666532020003,
-19.3791306918494));
#156958=CARTESIAN_POINT('Ctrl Pts',(-3.27494765753086,42.9748465654224,
-19.3340827110381));
#156959=CARTESIAN_POINT('Ctrl Pts',(-3.54510310661982,42.9829373662306,
-19.2841344607834));
#156960=CARTESIAN_POINT('Ctrl Pts',(-3.82037811146654,42.9911814910084,
-19.2332396708493));
#156961=CARTESIAN_POINT('Ctrl Pts',(-4.09024212526556,42.9993191290932,
-19.177257145501));
#156962=CARTESIAN_POINT('Ctrl Pts',(-4.35457649242004,43.0073502861812,
-19.1168158471765));
#156963=CARTESIAN_POINT('Ctrl Pts',(-4.48609575244465,43.0113461791434,
-19.0867433487869));
#156964=CARTESIAN_POINT('Ctrl Pts',(-4.6162467621381,43.0153157124224,-19.0555665343181));
#156965=CARTESIAN_POINT('Ctrl Pts',(-4.7450185662175,43.0192588879354,-19.0233598072469));
#156966=CARTESIAN_POINT('Ctrl Pts',(-4.89140628119681,43.0237414876569,
-18.9867472178947));
#156967=CARTESIAN_POINT('Ctrl Pts',(-5.03601156995069,43.0281900247185,
-18.9488037176326));
#156968=CARTESIAN_POINT('Ctrl Pts',(-5.17882196490999,43.0326044946111,
-18.9096354765034));
#156969=CARTESIAN_POINT('Ctrl Pts',(-5.2502271623897,43.0348117295575,-18.8900513559388));
#156970=CARTESIAN_POINT('Ctrl Pts',(-5.32118363205514,43.0370104634344,
-18.8701610362218));
#156971=CARTESIAN_POINT('Ctrl Pts',(-5.39169023397698,43.039200676703,-18.8499774388302));
#156972=CARTESIAN_POINT('Ctrl Pts',(-5.42694353493789,43.0402957833373,
-18.8398856401344));
#156973=CARTESIAN_POINT('Ctrl Pts',(-5.46208436869429,43.0413887608254,
-18.8297205211254));
#156974=CARTESIAN_POINT('Ctrl Pts',(-5.49711260231147,43.0424796095265,
-18.8194836847582));
#156975=CARTESIAN_POINT('Ctrl Pts',(-5.51462671912026,43.0430250338771,
-18.8143652665745));
#156976=CARTESIAN_POINT('Ctrl Pts',(-5.53211268587681,43.0435699260899,
-18.8092289189993));
#156977=CARTESIAN_POINT('Ctrl Pts',(-5.54957048739436,43.0441142861754,
-18.8040748411481));
#156978=CARTESIAN_POINT('Ctrl Pts',(-5.55829938815287,43.0443864662182,
-18.8014978022226));
#156979=CARTESIAN_POINT('Ctrl Pts',(-5.57070315678292,43.0447733309378,
-18.7978267942668));
#156980=CARTESIAN_POINT('Ctrl Pts',(-5.5821173493435,43.0451293976683,-18.7944356513681));
#156981=CARTESIAN_POINT('Ctrl Pts',(-5.59353154190436,43.0454854643989,
-18.7910445084692));
#156982=CARTESIAN_POINT('Ctrl Pts',(-5.60493254771453,43.0458411684292,
-18.787646020151));
#156983=CARTESIAN_POINT('Ctrl Pts',(-5.61632025219864,43.0461965455979,
-18.7842403263214));
#156984=CARTESIAN_POINT('Ctrl Pts',(-5.86525196337966,43.0539649810046,
-18.7097929085874));
#156985=CARTESIAN_POINT('Ctrl Pts',(-6.10785153486119,43.0615685910788,
-18.6318867548133));
#156986=CARTESIAN_POINT('Ctrl Pts',(-6.34411191579404,43.0690073582978,
-18.5511483688519));
#156987=CARTESIAN_POINT('Ctrl Pts',(-6.58623563382725,43.0766307353937,
-18.4684062767593));
#156988=CARTESIAN_POINT('Ctrl Pts',(-6.82170177352316,43.0840809861863,
-18.3826896857872));
#156989=CARTESIAN_POINT('Ctrl Pts',(-7.05054077135286,43.0913580978425,
-18.2946323730744));
#156990=CARTESIAN_POINT('Ctrl Pts',(-7.25216620622357,43.0977698144475,
-18.2170468472782));
#156991=CARTESIAN_POINT('Ctrl Pts',(-7.44864767158646,43.1040471229282,
-18.1376435739443));
#156992=CARTESIAN_POINT('Ctrl Pts',(-7.64002780982606,43.1101900184248,
-18.0568306759803));
#156993=CARTESIAN_POINT('Ctrl Pts',(-7.87273100971345,43.1176592963331,
-17.9585685463708));
#156994=CARTESIAN_POINT('Ctrl Pts',(-8.09789134875284,43.1249298489894,
-17.8582235703073));
#156995=CARTESIAN_POINT('Ctrl Pts',(-8.31562085953454,43.132001673842,-17.7564839615982));
#156996=CARTESIAN_POINT('Ctrl Pts',(-8.53106331807856,43.1389992155495,
-17.655813035765));
#156997=CARTESIAN_POINT('Ctrl Pts',(-8.73923068074059,43.145802182453,-17.5537764046736));
#156998=CARTESIAN_POINT('Ctrl Pts',(-8.94026328274419,43.1524105798022,
-17.450994703127));
#156999=CARTESIAN_POINT('Ctrl Pts',(-9.14674842724705,43.1591982145837,
-17.3454252866017));
#157000=CARTESIAN_POINT('Ctrl Pts',(-9.34570680720244,43.1657805821456,
-17.2390699075565));
#157001=CARTESIAN_POINT('Ctrl Pts',(-9.53731902946686,43.1721576966165,
-17.1325528703203));
#157002=CARTESIAN_POINT('Ctrl Pts',(-9.72475275025358,43.1783957448947,
-17.028358657757));
#157003=CARTESIAN_POINT('Ctrl Pts',(-9.90515765827425,43.1844373944405,
-16.9240094724732));
#157004=CARTESIAN_POINT('Ctrl Pts',(-10.0787240596067,43.1902826664073,
-16.8200463635136));
#157005=CARTESIAN_POINT('Ctrl Pts',(-10.1369187775666,43.1922425154962,
-16.7851887887889));
#157006=CARTESIAN_POINT('Ctrl Pts',(-10.1943448757544,43.1941802882722,
-16.750374268166));
#157007=CARTESIAN_POINT('Ctrl Pts',(-10.2510099534115,43.1960959846202,
-16.7156221515963));
#157008=CARTESIAN_POINT('Ctrl Pts',(-10.2793424922402,43.1970538327942,
-16.6982460933114));
#157009=CARTESIAN_POINT('Ctrl Pts',(-10.3074847746429,43.1980061643885,
-16.6808856340805));
#157010=CARTESIAN_POINT('Ctrl Pts',(-10.3354377740819,43.1989529756034,
-16.6635431355196));
#157011=CARTESIAN_POINT('Ctrl Pts',(-10.3494142738014,43.1994263812109,
-16.6548718862391));
#157012=CARTESIAN_POINT('Ctrl Pts',(-10.3636059894307,43.1999072471907,
-16.6460381122714));
#157013=CARTESIAN_POINT('Ctrl Pts',(-10.3742444341383,43.2002680644929,
-16.6394029298377));
#157014=CARTESIAN_POINT('Ctrl Pts',(-10.3848828788459,43.2006288817951,
-16.632767747404));
#157015=CARTESIAN_POINT('Ctrl Pts',(-10.3955889035271,43.2009923705843,
-16.6260762588452));
#157016=CARTESIAN_POINT('Ctrl Pts',(-10.4063622525468,43.2013585682548,
-16.619328060902));
#157017=CARTESIAN_POINT('Ctrl Pts',(-10.4925490447046,43.2042881496185,
-16.5653424773566));
#157018=CARTESIAN_POINT('Ctrl Pts',(-10.5830452531928,43.2073898236156,
-16.5077284781276));
#157019=CARTESIAN_POINT('Ctrl Pts',(-10.6776871463192,43.2106636004581,
-16.4462557280745));
#157020=CARTESIAN_POINT('Ctrl Pts',(-10.756853294597,43.2134020526845,-16.3948349387709));
#157021=CARTESIAN_POINT('Ctrl Pts',(-10.8389198240936,43.2162609253997,
-16.3407137806115));
#157022=CARTESIAN_POINT('Ctrl Pts',(-10.9237773628308,43.2192402161633,
-16.2837461112695));
#157023=CARTESIAN_POINT('Ctrl Pts',(-11.0409725304715,43.2233548591954,
-16.2050691232495));
#157024=CARTESIAN_POINT('Ctrl Pts',(-11.1634928724479,43.2276991858031,
-16.1209632955023));
#157025=CARTESIAN_POINT('Ctrl Pts',(-11.291020110056,43.2322731917475,-16.0310307956996));
#157026=CARTESIAN_POINT('Ctrl Pts',(-11.4175303716551,43.2368107219208,
-15.9418154697057));
#157027=CARTESIAN_POINT('Ctrl Pts',(-11.5489681973785,43.2415742828485,
-15.8468657061291));
#157028=CARTESIAN_POINT('Ctrl Pts',(-11.6849772920076,43.2465638728645,
-15.7457705152175));
#157029=CARTESIAN_POINT('Ctrl Pts',(-11.8195288396928,43.2514999917381,
-15.6457587149937));
#157030=CARTESIAN_POINT('Ctrl Pts',(-11.9585543968634,43.2566573211629,
-15.539732158438));
#157031=CARTESIAN_POINT('Ctrl Pts',(-12.1016613052125,43.2620358618983,
-15.4272756606116));
#157032=CARTESIAN_POINT('Ctrl Pts',(-12.2428782263158,43.2673433692118,
-15.3163043555619));
#157033=CARTESIAN_POINT('Ctrl Pts',(-12.3880695806258,43.2728662834287,
-15.1990714858472));
#157034=CARTESIAN_POINT('Ctrl Pts',(-12.5368086972851,43.2786046075305,
-15.0751662201135));
#157035=CARTESIAN_POINT('Ctrl Pts',(-12.6821395918812,43.2842114431359,
-14.9541001312546));
#157036=CARTESIAN_POINT('Ctrl Pts',(-12.8308576081355,43.2900239298919,
-14.8266635960213));
#157037=CARTESIAN_POINT('Ctrl Pts',(-12.982515536668,43.2960420726415,-14.6924669032585));
#157038=CARTESIAN_POINT('Ctrl Pts',(-13.1319362595138,43.3019714378157,
-14.5602498340279));
#157039=CARTESIAN_POINT('Ctrl Pts',(-13.2842109435698,43.3081004362082,
-14.4214702790228));
#157040=CARTESIAN_POINT('Ctrl Pts',(-13.4388617671045,43.3144290743838,
-14.2757538011684));
#157041=CARTESIAN_POINT('Ctrl Pts',(-13.5900446474235,43.3206157970019,
-14.1333049196916));
#157042=CARTESIAN_POINT('Ctrl Pts',(-13.7434983663224,43.3269933062167,
-13.9842264604268));
#157043=CARTESIAN_POINT('Ctrl Pts',(-13.89872679531,43.3335616099305,-13.8281712245539));
#157044=CARTESIAN_POINT('Ctrl Pts',(-13.9557346565854,43.3359738288093,
-13.7708597172742));
#157045=CARTESIAN_POINT('Ctrl Pts',(-14.0129813819457,43.3384117808474,
-13.712607273424));
#157046=CARTESIAN_POINT('Ctrl Pts',(-14.0704406248207,43.3408754664954,
-13.6533969009891));
#157047=CARTESIAN_POINT('Ctrl Pts',(-14.1447412586455,43.3440612621312,
-13.576831878883));
#157048=CARTESIAN_POINT('Ctrl Pts',(-14.2193973432148,43.3472900872721,
-13.4986650734448));
#157049=CARTESIAN_POINT('Ctrl Pts',(-14.29434942952,43.3505619366214,-13.4188601437075));
#157050=CARTESIAN_POINT('Ctrl Pts',(-14.3318254726726,43.3521978612961,
-13.3789576788389));
#157051=CARTESIAN_POINT('Ctrl Pts',(-14.3693755064105,43.3538445560877,
-13.3386456742881));
#157052=CARTESIAN_POINT('Ctrl Pts',(-14.4069917801422,43.3555019992951,
-13.2979196611335));
#157053=CARTESIAN_POINT('Ctrl Pts',(-14.4163958485751,43.3559163600969,
-13.2877381578449));
#157054=CARTESIAN_POINT('Ctrl Pts',(-14.4251768391225,43.3563037986537,
-13.2782086813265));
#157055=CARTESIAN_POINT('Ctrl Pts',(-14.4323050399113,43.3566185094036,
-13.2704619377486));
#157056=CARTESIAN_POINT('Ctrl Pts',(-14.4394332407002,43.3569332201534,
-13.2627151941707));
#157057=CARTESIAN_POINT('Ctrl Pts',(-14.4465534379606,43.357247814191,-13.2549647043969));
#157058=CARTESIAN_POINT('Ctrl Pts',(-14.4536656330142,43.35756229139,-13.2472104857324));
#157059=CARTESIAN_POINT('Ctrl Pts',(-14.4678900231214,43.3581912457879,
-13.2317020484034));
#157060=CARTESIAN_POINT('Ctrl Pts',(-14.4820824043928,43.3588197328432,
-13.2161786955046));
#157061=CARTESIAN_POINT('Ctrl Pts',(-14.496242763734,43.3594477538432,-13.200640596843));
#157062=CARTESIAN_POINT('Ctrl Pts',(-14.7228085131914,43.369496089843,-12.9520310182594));
#157063=CARTESIAN_POINT('Ctrl Pts',(-14.9411767989339,43.3794249025534,
-12.6996466534438));
#157064=CARTESIAN_POINT('Ctrl Pts',(-15.1513629590783,43.3892341450926,
-12.4440893974337));
#157065=CARTESIAN_POINT('Ctrl Pts',(-15.3743605200448,43.3996412868363,
-12.1729552526433));
#157066=CARTESIAN_POINT('Ctrl Pts',(-15.5881479304094,43.4099138373442,
-11.8982499548892));
#157067=CARTESIAN_POINT('Ctrl Pts',(-15.7927727010733,43.4200517837972,
-11.620648466369));
#157068=CARTESIAN_POINT('Ctrl Pts',(-15.9990642397228,43.4302723087402,
-11.3407857791078));
#157069=CARTESIAN_POINT('Ctrl Pts',(-16.1960433303145,43.4403560278013,
-11.0579794750321));
#157070=CARTESIAN_POINT('Ctrl Pts',(-16.3837879652358,43.4503029754537,
-10.7728763979853));
#157071=CARTESIAN_POINT('Ctrl Pts',(-16.574044318682,43.4603829971229,-10.4839591044608));
#157072=CARTESIAN_POINT('Ctrl Pts',(-16.754817527579,43.4703225632267,-10.1926831547116));
#157073=CARTESIAN_POINT('Ctrl Pts',(-16.9262178915226,43.4801217597884,
-9.89967641312346));
#157074=CARTESIAN_POINT('Ctrl Pts',(-17.0504386036158,43.4872236302094,
-9.68732268614925));
#157075=CARTESIAN_POINT('Ctrl Pts',(-17.1697368611158,43.4942517728324,
-9.47405891059005));
#157076=CARTESIAN_POINT('Ctrl Pts',(-17.2841637688173,43.501206237024,-9.26010966477337));
#157077=CARTESIAN_POINT('Ctrl Pts',(-17.3061954556844,43.5025452453087,
-9.21891600775709));
#157078=CARTESIAN_POINT('Ctrl Pts',(-17.3280465768218,43.5038815222712,
-9.17769690402465));
#157079=CARTESIAN_POINT('Ctrl Pts',(-17.3497175305569,43.5052150706199,
-9.13645390740018));
#157080=CARTESIAN_POINT('Ctrl Pts',(-17.3638665561253,43.5060857480213,
-9.10952624095365));
#157081=CARTESIAN_POINT('Ctrl Pts',(-17.3779387799011,43.5069552622641,
-9.08258838913381));
#157082=CARTESIAN_POINT('Ctrl Pts',(-17.3919344587571,43.5078236141062,
-9.05564085638032));
#157083=CARTESIAN_POINT('Ctrl Pts',(-17.4007923996191,43.5083731986848,
-9.03858561711948));
#157084=CARTESIAN_POINT('Ctrl Pts',(-17.4096196674863,43.5089223057593,
-9.02152649417354));
#157085=CARTESIAN_POINT('Ctrl Pts',(-17.4184163437779,43.5094709523553,
-9.00446362276005));
#157086=CARTESIAN_POINT('Ctrl Pts',(-17.4228146819235,43.5097452756533,
-8.99593218705355));
#157087=CARTESIAN_POINT('Ctrl Pts',(-17.427205372174,43.5100194838333,-8.98739981422957));
#157088=CARTESIAN_POINT('Ctrl Pts',(-17.4315884212731,43.5102935754563,
-8.97886651941123));
#157089=CARTESIAN_POINT('Ctrl Pts',(-17.4359714703723,43.5105676670793,
-8.9703332245929));
#157090=CARTESIAN_POINT('Ctrl Pts',(-17.4413705162171,43.5109058736718,
-8.95979562470618));
#157091=CARTESIAN_POINT('Ctrl Pts',(-17.4418342353521,43.5109349630122,
-8.95889028162967));
#157092=CARTESIAN_POINT('Ctrl Pts',(-17.4436891118924,43.5110513203736,
-8.95526890932348));
#157093=CARTESIAN_POINT('Ctrl Pts',(-17.4459211353359,43.5111920888311,
-8.95091022078577));
#157094=CARTESIAN_POINT('Ctrl Pts',(-17.4485292907452,43.5113579692473,
-8.94581369704923));
#157095=CARTESIAN_POINT('Ctrl Pts',(-17.4563683600248,43.5118565392597,
-8.93049559042361));
#157096=CARTESIAN_POINT('Ctrl Pts',(-17.4676052746491,43.5125783638593,
-8.90851210675325));
#157097=CARTESIAN_POINT('Ctrl Pts',(-17.4821632337527,43.5135235509771,
-8.87982418516471));
#157098=CARTESIAN_POINT('Ctrl Pts',(-17.4869797276258,43.5138362656873,
-8.8703327998971));
#157099=CARTESIAN_POINT('Ctrl Pts',(-17.4921593681485,43.5141734299749,
-8.86010734901406));
#157100=CARTESIAN_POINT('Ctrl Pts',(-17.4976982462485,43.5145350477536,
-8.84914586611415));
#157101=CARTESIAN_POINT('Ctrl Pts',(-17.514474910343,43.5156303489849,-8.81594471720462));
#157102=CARTESIAN_POINT('Ctrl Pts',(-17.5345508164596,43.516949991106,-8.77599268300765));
#157103=CARTESIAN_POINT('Ctrl Pts',(-17.5577856900383,43.5184939741943,
-8.72922037027218));
#157104=CARTESIAN_POINT('Ctrl Pts',(-17.5810575417798,43.5200404145226,
-8.68237361967983));
#157105=CARTESIAN_POINT('Ctrl Pts',(-17.6074984697561,43.5218119104608,
-8.62868473353115));
#157106=CARTESIAN_POINT('Ctrl Pts',(-17.6369194757365,43.5238084622993,
-8.56806323040362));
#157107=CARTESIAN_POINT('Ctrl Pts',(-17.666382668491,43.525807876993,-8.50735480211594));
#157108=CARTESIAN_POINT('Ctrl Pts',(-17.6988345462677,43.528032993465,-8.43969368868838));
#157109=CARTESIAN_POINT('Ctrl Pts',(-17.7340363916238,43.5304838122208,
-8.36497049929627));
#157110=CARTESIAN_POINT('Ctrl Pts',(-17.7692688176341,43.5329367600593,
-8.29018239614751));
#157111=CARTESIAN_POINT('Ctrl Pts',(-17.8072560512824,43.5356158024973,
-8.20831972625396));
#157112=CARTESIAN_POINT('Ctrl Pts',(-17.8477089432562,43.5385209402564,
-8.11925719090245));
#157113=CARTESIAN_POINT('Ctrl Pts',(-17.8881540339223,43.541425517762,-8.0302118311894));
#157114=CARTESIAN_POINT('Ctrl Pts',(-17.9310638929622,43.5445561033923,
-7.9339691245659));
#157115=CARTESIAN_POINT('Ctrl Pts',(-17.9760988753207,43.5479126980829,
-7.83039179223473));
#157116=CARTESIAN_POINT('Ctrl Pts',(-18.0209745781199,43.5512574211819,
-7.72718079183018));
#157117=CARTESIAN_POINT('Ctrl Pts',(-18.0679604397384,43.5548265574722,
-7.61668665761973));
#157118=CARTESIAN_POINT('Ctrl Pts',(-18.1166693746251,43.5586201080914,
-7.49876576822191));
#157119=CARTESIAN_POINT('Ctrl Pts',(-18.1651454429152,43.5623955225878,
-7.38140863239929));
#157120=CARTESIAN_POINT('Ctrl Pts',(-18.2153281867294,43.5663932107922,
-7.25669525465295));
#157121=CARTESIAN_POINT('Ctrl Pts',(-18.2667848351954,43.5706131740332,
-7.12448101099937));
#157122=CARTESIAN_POINT('Ctrl Pts',(-18.3178751625512,43.574803095255,-6.99320800370626));
#157123=CARTESIAN_POINT('Ctrl Pts',(-18.3702213458295,43.5792121380161,
-6.8545401979128));
#157124=CARTESIAN_POINT('Ctrl Pts',(-18.4233487488156,43.5838403038189,
-6.70833807337032));
#157125=CARTESIAN_POINT('Ctrl Pts',(-18.4759690413429,43.5884242929604,
-6.56353147396712));
#157126=CARTESIAN_POINT('Ctrl Pts',(-18.5293557203795,43.5932232419718,
-6.41133334140597));
#157127=CARTESIAN_POINT('Ctrl Pts',(-18.5829971384708,43.5982371525074,
-6.25161539415583));
#157128=CARTESIAN_POINT('Ctrl Pts',(-18.6356144142591,43.6031553355609,
-6.09494684254369));
#157129=CARTESIAN_POINT('Ctrl Pts',(-18.6884767293861,43.6082803502427,
-5.93104254159373));
#157130=CARTESIAN_POINT('Ctrl Pts',(-18.7410529252484,43.6136121982945,
-5.75979356409375));
#157131=CARTESIAN_POINT('Ctrl Pts',(-18.7929697180766,43.6188771750802,
-5.59069236646819));
#157132=CARTESIAN_POINT('Ctrl Pts',(-18.8446075157901,43.6243438296225,
-5.41442922652243));
#157133=CARTESIAN_POINT('Ctrl Pts',(-18.8954078374538,43.6300121637692,
-5.23091623592784));
#157134=CARTESIAN_POINT('Ctrl Pts',(-18.9450703631269,43.635553541872,-5.05151346231827));
#157135=CARTESIAN_POINT('Ctrl Pts',(-18.9939324269577,43.6412876665469,
-4.86518166792651));
#157136=CARTESIAN_POINT('Ctrl Pts',(-19.0414277474567,43.6472145396773,
-4.67185962127387));
#157137=CARTESIAN_POINT('Ctrl Pts',(-19.0827494590011,43.652371016974,-4.50366625478985));
#157138=CARTESIAN_POINT('Ctrl Pts',(-19.123036006151,43.657673391106,-4.33018192934228));
#157139=CARTESIAN_POINT('Ctrl Pts',(-19.1618865847104,43.6631216634088,
-4.15138233823519));
#157140=CARTESIAN_POINT('Ctrl Pts',(-19.1698843261455,43.6642432393226,
-4.11457483236518));
#157141=CARTESIAN_POINT('Ctrl Pts',(-19.1778211249821,43.6653709980992,
-4.07754213301329));
#157142=CARTESIAN_POINT('Ctrl Pts',(-19.185693345097,43.6665049396857,-4.04028411894069));
#157143=CARTESIAN_POINT('Ctrl Pts',(-19.1876614001257,43.6667884250823,
-4.03096961542234));
#157144=CARTESIAN_POINT('Ctrl Pts',(-19.1896254188914,43.6670722970058,
-4.02164102971762));
#157145=CARTESIAN_POINT('Ctrl Pts',(-19.1915853438614,43.6673565552782,
-4.0122983605647));
#157146=CARTESIAN_POINT('Ctrl Pts',(-19.1935452688312,43.6676408135506,
-4.00295569141233));
#157147=CARTESIAN_POINT('Ctrl Pts',(-19.1960649499351,43.6680078825353,
-3.99088907308211));
#157148=CARTESIAN_POINT('Ctrl Pts',(-19.1970913889077,43.668157721292,-3.98596290172162));
#157149=CARTESIAN_POINT('Ctrl Pts',(-19.1991442668528,43.6684573988054,
-3.97611055900022));
#157150=CARTESIAN_POINT('Ctrl Pts',(-19.2011895970159,43.668757039561,-3.96625665502045));
#157151=CARTESIAN_POINT('Ctrl Pts',(-19.2032273768807,43.6690566438512,
-3.95640120159994));
#157152=CARTESIAN_POINT('Ctrl Pts',(-19.2113784963398,43.6702550610124,
-3.91697938791872));
#157153=CARTESIAN_POINT('Ctrl Pts',(-19.2194088110161,43.6714528947393,
-3.87753278318501));
#157154=CARTESIAN_POINT('Ctrl Pts',(-19.2273181263955,43.6726501341127,
-3.83806215104501));
#157155=CARTESIAN_POINT('Ctrl Pts',(-19.4114677416379,43.7005250081553,
-2.91908226804903));
#157156=CARTESIAN_POINT('Ctrl Pts',(-19.5300256129788,43.7280807092101,
-1.98708975620618));
#157157=CARTESIAN_POINT('Ctrl Pts',(-19.5806243223885,43.755233733601,-1.05165710728506));
#157158=CARTESIAN_POINT('Ctrl Pts',(-19.599569198716,43.7654002120548,-0.701417821476684));
#157159=CARTESIAN_POINT('Ctrl Pts',(-19.6089873181144,43.7755102730235,
-0.350696760342729));
#157160=CARTESIAN_POINT('Ctrl Pts',(-19.6087552068259,43.7855596776784,
1.89962983233966E-6));
#157161=CARTESIAN_POINT('Ctrl Pts',(2.35308711660641,55.6631561682667,19.4810141131675));
#157162=CARTESIAN_POINT('Ctrl Pts',(-0.836177570637163,55.5686013384883,
19.86624137102));
#157163=CARTESIAN_POINT('Ctrl Pts',(-7.40437233443277,55.3794916789315,
19.040577712698));
#157164=CARTESIAN_POINT('Ctrl Pts',(-15.5097781103957,55.0958271895964,
13.2964668168065));
#157165=CARTESIAN_POINT('Ctrl Pts',(-19.9471456815097,54.8121627002612,
4.41072023820918));
#157166=CARTESIAN_POINT('Ctrl Pts',(-19.6697430247666,54.5284982109261,
-5.51852151147492));
#157167=CARTESIAN_POINT('Ctrl Pts',(-14.7420297594324,54.2448337215909,
-14.1427836181502));
#157168=CARTESIAN_POINT('Ctrl Pts',(-6.32948010341479,53.9611692322558,
-19.4238840093808));
#157169=CARTESIAN_POINT('Ctrl Pts',(3.57945598289861,53.6775047429206,-20.1130676885921));
#157170=CARTESIAN_POINT('Ctrl Pts',(12.6421595856548,53.3938402535855,-16.0475619479634));
#157171=CARTESIAN_POINT('Ctrl Pts',(18.716273712003,53.1101757642503,-8.18837881994133));
#157172=CARTESIAN_POINT('Ctrl Pts',(20.3658389755175,52.8265112749152,1.60652866949811));
#157173=CARTESIAN_POINT('Ctrl Pts',(17.2009151616198,52.54284678558,11.0216583145532));
#157174=CARTESIAN_POINT('Ctrl Pts',(9.96968294609888,52.2591822962449,17.8312589283967));
#157175=CARTESIAN_POINT('Ctrl Pts',(0.381613941123223,51.9755178069097,
20.4255421529369));
#157176=CARTESIAN_POINT('Ctrl Pts',(-9.29666955748432,51.6918533175746,
18.1912156516937));
#157177=CARTESIAN_POINT('Ctrl Pts',(-16.7772150983034,51.4081888282394,
11.6564765993009));
#157178=CARTESIAN_POINT('Ctrl Pts',(-20.2916183484425,51.1245243389043,
2.36614013857206));
#157179=CARTESIAN_POINT('Ctrl Pts',(-19.0090722426265,50.8408598495692,
-7.48355299426692));
#157180=CARTESIAN_POINT('Ctrl Pts',(-13.2327714994836,50.557195360234,-15.5641303109225));
#157181=CARTESIAN_POINT('Ctrl Pts',(-4.3282365833005,50.2735308708989,-19.96533900255));
#157182=CARTESIAN_POINT('Ctrl Pts',(5.59949572763116,49.9898663815637,-19.646731056189));
#157183=CARTESIAN_POINT('Ctrl Pts',(14.2035043067966,49.7062018922286,-14.683625538629));
#157184=CARTESIAN_POINT('Ctrl Pts',(19.4497969873469,49.4225374028934,-6.24930321681794));
#157185=CARTESIAN_POINT('Ctrl Pts',(20.0981474222916,49.1388729135583,3.66235767703155));
#157186=CARTESIAN_POINT('Ctrl Pts',(15.9952852251765,48.8552084242231,12.7082352871608));
#157187=CARTESIAN_POINT('Ctrl Pts',(8.11112918050874,48.571543934888,18.7498793855759));
#157188=CARTESIAN_POINT('Ctrl Pts',(-1.69050207272523,48.2878794455528,
20.35904212617));
#157189=CARTESIAN_POINT('Ctrl Pts',(-11.0924977459054,48.0042149562177,
17.1553165902359));
#157190=CARTESIAN_POINT('Ctrl Pts',(-17.8722211123635,47.7205504668825,
9.89606518091128));
#157191=CARTESIAN_POINT('Ctrl Pts',(-20.4269419990139,47.4368859775474,
0.297378753067758));
#157192=CARTESIAN_POINT('Ctrl Pts',(-18.1527230433581,47.1532214882123,
-9.37160816856904));
#157193=CARTESIAN_POINT('Ctrl Pts',(-11.5871908037557,46.8695569988771,
-16.8251419854719));
#157194=CARTESIAN_POINT('Ctrl Pts',(-2.28244055807874,46.585892509542,-20.3012033794262));
#157195=CARTESIAN_POINT('Ctrl Pts',(7.56187983711918,46.3022280202068,-18.9780496069259));
#157196=CARTESIAN_POINT('Ctrl Pts',(15.618567857874,46.0185635308717,-13.1684749163659));
#157197=CARTESIAN_POINT('Ctrl Pts',(19.9830182146419,45.7348990415365,-4.24586582304055));
#157198=CARTESIAN_POINT('Ctrl Pts',(19.6234725454198,45.4512345522014,5.6804681860849));
#157199=CARTESIAN_POINT('Ctrl Pts',(14.6249276356951,45.1675700628662,14.2639365255409));
#157200=CARTESIAN_POINT('Ctrl Pts',(6.1690421336071,44.8839055735311,19.4754027611177));
#157201=CARTESIAN_POINT('Ctrl Pts',(-3.74520817655413,44.6002410841959,
20.082873531152));
#157202=CARTESIAN_POINT('Ctrl Pts',(-12.7740893021154,44.3165765948608,
15.9427424258048));
#157203=CARTESIAN_POINT('Ctrl Pts',(-18.7831689917446,44.0329121055256,
8.03373861794982));
#157204=CARTESIAN_POINT('Ctrl Pts',(-20.351897643337,43.7492476161905,-1.77444522854548));
#157205=CARTESIAN_POINT('Ctrl Pts',(-17.1094269777999,43.4655831268553,
-11.163149288857));
#157206=CARTESIAN_POINT('Ctrl Pts',(-9.82227876746288,43.1819186375202,
-17.9128789804492));
#157207=CARTESIAN_POINT('Ctrl Pts',(-0.213138685564806,42.898254148185,
-20.4279946508386));
#157208=CARTESIAN_POINT('Ctrl Pts',(9.44638749380751,42.6145896588499,-18.1139216314637));
#157209=CARTESIAN_POINT('Ctrl Pts',(16.8727826965986,42.3309251695147,-11.5177080023473));
#157210=CARTESIAN_POINT('Ctrl Pts',(20.3104431872471,42.0472606801796,-2.19870213798534));
#157211=CARTESIAN_POINT('Ctrl Pts',(18.9467042160094,41.7635961908444,7.64007806930176));
#157212=CARTESIAN_POINT('Ctrl Pts',(13.1039543936255,41.4799317015093,15.6727397988915));
#157213=CARTESIAN_POINT('Ctrl Pts',(4.16342285401973,41.1962672121741,20.0003575891181));
#157214=CARTESIAN_POINT('Ctrl Pts',(-5.76134404010869,40.912602722839,19.5998803161013));
#157215=CARTESIAN_POINT('Ctrl Pts',(-14.3241261700974,40.6289382335039,
14.5659810180111));
#157216=CARTESIAN_POINT('Ctrl Pts',(-19.5006773325508,40.3452737441687,
6.08867613901365));
#157217=CARTESIAN_POINT('Ctrl Pts',(-20.0672581074617,40.0616092548336,
-3.82799498463215));
#157218=CARTESIAN_POINT('Ctrl Pts',(-15.8899285013867,39.7779447654984,
-12.8397260786543));
#157219=CARTESIAN_POINT('Ctrl Pts',(-7.95621143231152,39.4942802761632,
-18.8161391682379));
#157220=CARTESIAN_POINT('Ctrl Pts',(1.85835820784766,39.2106157868282,-20.3444070526613));
#157221=CARTESIAN_POINT('Ctrl Pts',(11.2336109894543,38.926951297493,-17.0632463996203));
#157222=CARTESIAN_POINT('Ctrl Pts',(17.9532322189983,38.6432868081578,-9.74832531460192));
#157223=CARTESIAN_POINT('Ctrl Pts',(20.4286999009559,38.3596223188227,-0.12889499355195));
#157224=CARTESIAN_POINT('Ctrl Pts',(18.0748121707474,38.0759578294876,9.52100617250831));
#157225=CARTESIAN_POINT('Ctrl Pts',(11.4480293296981,37.7922933401524,16.9201364657096));
#157226=CARTESIAN_POINT('Ctrl Pts',(2.11492632471884,37.5086288508173,20.3193375935092));
#157227=CARTESIAN_POINT('Ctrl Pts',(-7.71814636969478,37.2249643614821,
18.9150366117471));
#157228=CARTESIAN_POINT('Ctrl Pts',(-15.726645213299,36.941299872147,13.0392110278167));
#157229=CARTESIAN_POINT('Ctrl Pts',(-20.017356820919,36.6576353828118,4.08090907120032));
#157230=CARTESIAN_POINT('Ctrl Pts',(-19.5759547942569,36.3739708934767,
-5.84212189597385));
#157231=CARTESIAN_POINT('Ctrl Pts',(-14.5067866363524,36.0903064041415,
-14.3840722555241));
#157232=CARTESIAN_POINT('Ctrl Pts',(-6.00820670381315,35.8066419148064,
-19.5256201937797));
#157233=CARTESIAN_POINT('Ctrl Pts',(3.91071690116573,35.5229774254712,-20.0513015727259));
#157234=CARTESIAN_POINT('Ctrl Pts',(12.9051440864865,35.2393129361361,-15.836844039274));
#157235=CARTESIAN_POINT('Ctrl Pts',(18.8487901790361,34.9556484468009,-7.87854956109791));
#157236=CARTESIAN_POINT('Ctrl Pts',(20.3365688392524,34.6719839574659,1.94224081642136));
#157237=CARTESIAN_POINT('Ctrl Pts',(17.0167789114055,34.3883194681306,11.3038791944104));
#157238=CARTESIAN_POINT('Ctrl Pts',(9.67419956761905,34.1046549787955,17.9932850304986));
#157239=CARTESIAN_POINT('Ctrl Pts',(0.0446620780017708,33.8209904894603,
20.4290480022488));
#157240=CARTESIAN_POINT('Ctrl Pts',(-9.59548876001614,33.5373260001252,
18.0354147123321));
#157241=CARTESIAN_POINT('Ctrl Pts',(-16.9671510611812,33.2536615107901,
11.3781173646993));
#157242=CARTESIAN_POINT('Ctrl Pts',(-20.327988873431,32.9699970214549,2.03119144706522));
#157243=CARTESIAN_POINT('Ctrl Pts',(-18.882843118214,32.6863325321198,-7.79623688916886));
#157244=CARTESIAN_POINT('Ctrl Pts',(-12.974655776204,32.4026680427846,-15.7799732044501));
#157245=CARTESIAN_POINT('Ctrl Pts',(-3.99747079481186,32.1190035534495,
-20.0346838394028));
#157246=CARTESIAN_POINT('Ctrl Pts',(2.61450742368379,31.9298938938927,-19.7111920003019));
#157247=CARTESIAN_POINT('Ctrl Pts',(5.68898199535994,31.8353390641143,-18.7798406199905));
#157248=CARTESIAN_POINT('Ctrl Pts',(2.35247451361281,55.6585629685637,19.4759424235221));
#157249=CARTESIAN_POINT('Ctrl Pts',(-0.835954044174774,55.5640081387853,
19.8610686863525));
#157250=CARTESIAN_POINT('Ctrl Pts',(-7.4024480296698,55.3748984792284,19.0356203314463));
#157251=CARTESIAN_POINT('Ctrl Pts',(-15.5057382293109,55.0912339898934,
13.2930048013961));
#157252=CARTESIAN_POINT('Ctrl Pts',(-19.9419529445085,54.8075695005581,
4.40957186878231));
#157253=CARTESIAN_POINT('Ctrl Pts',(-19.6646212768537,54.5239050112231,
-5.51708469180273));
#157254=CARTESIAN_POINT('Ctrl Pts',(-14.7381916416059,54.2402405218879,
-14.1391013081035));
#157255=CARTESIAN_POINT('Ctrl Pts',(-6.32783201705067,53.9565760325528,
-19.4188266920463));
#157256=CARTESIAN_POINT('Ctrl Pts',(3.578523961509,53.6729115432176,-20.1078309249584));
#157257=CARTESIAN_POINT('Ctrl Pts',(12.6388680217749,53.3892470538825,-16.043383707438));
#157258=CARTESIAN_POINT('Ctrl Pts',(18.7114006150979,53.1055825645473,-8.18624684292945));
#157259=CARTESIAN_POINT('Ctrl Pts',(20.3605364075023,52.8219180752122,1.60611038358585));
#157260=CARTESIAN_POINT('Ctrl Pts',(17.1964366226151,52.5382535858769,11.0187886481856));
#157261=CARTESIAN_POINT('Ctrl Pts',(9.96708718002274,52.2545890965418,17.8266162724855));
#157262=CARTESIAN_POINT('Ctrl Pts',(0.381514580940291,51.9709246072066,
20.4202240336472));
#157263=CARTESIAN_POINT('Ctrl Pts',(-9.29424901920701,51.6872601178715,
18.1864792752938));
#157264=CARTESIAN_POINT('Ctrl Pts',(-16.7728468799808,51.4035956285364,
11.6534416476308));
#157265=CARTESIAN_POINT('Ctrl Pts',(-20.2863350982357,51.1199311392012,
2.36552407582162));
#157266=CARTESIAN_POINT('Ctrl Pts',(-19.0041229241428,50.8362666498662,
-7.48160453054787));
#157267=CARTESIAN_POINT('Ctrl Pts',(-13.2293261339785,50.552602160531,-15.5600779385785));
#157268=CARTESIAN_POINT('Ctrl Pts',(-4.32710965711362,50.2689376711959,
-19.9601407045388));
#157269=CARTESIAN_POINT('Ctrl Pts',(5.59803780861646,49.9852731818607,-19.641615712896));
#157270=CARTESIAN_POINT('Ctrl Pts',(14.1998061953725,49.7016086925256,-14.6798024199021));
#157271=CARTESIAN_POINT('Ctrl Pts',(19.4447329190163,49.4179442031904,-6.24767610993663));
#157272=CARTESIAN_POINT('Ctrl Pts',(20.0929145454661,49.1342797138553,3.6614041231438));
#157273=CARTESIAN_POINT('Ctrl Pts',(15.9911205946964,48.8506152245201,12.7049264931452));
#157274=CARTESIAN_POINT('Ctrl Pts',(8.10901731720995,48.566950735185,18.7449975520795));
#157275=CARTESIAN_POINT('Ctrl Pts',(-1.69006192324604,48.2832862458497,
20.3537413212014));
#157276=CARTESIAN_POINT('Ctrl Pts',(-11.0896096352173,47.9996217565146,
17.1508499268804));
#157277=CARTESIAN_POINT('Ctrl Pts',(-17.8675677913534,47.7159572671794,
9.89348858073751));
#157278=CARTESIAN_POINT('Ctrl Pts',(-20.4216235152184,47.4322927778444,
0.297301325713269));
#157279=CARTESIAN_POINT('Ctrl Pts',(-18.1479966891463,47.1486282885093,
-9.36916811923689));
#157280=CARTESIAN_POINT('Ctrl Pts',(-11.5841738917515,46.8649637991741,
-16.8207612883998));
#157281=CARTESIAN_POINT('Ctrl Pts',(-2.2818462878682,46.581299309839,-20.2959176337082));
#157282=CARTESIAN_POINT('Ctrl Pts',(7.55991097974546,46.2976348205038,-18.9731083656324));
#157283=CARTESIAN_POINT('Ctrl Pts',(15.6145013118357,46.0139703311687,-13.16504629154));
#157284=CARTESIAN_POINT('Ctrl Pts',(19.9778153135633,45.7303058418335,-4.24476034339613));
#157285=CARTESIAN_POINT('Ctrl Pts',(19.6183632578549,45.4466413524984,5.67898918457795));
#157286=CARTESIAN_POINT('Ctrl Pts',(14.621119799914,45.1629768631631,14.2602226796174));
#157287=CARTESIAN_POINT('Ctrl Pts',(6.1674359239932,44.8793123738281,19.4703320259092));
#157288=CARTESIAN_POINT('Ctrl Pts',(-3.74423305120258,44.5956478844928,
20.0776446311312));
#157289=CARTESIAN_POINT('Ctrl Pts',(-12.7707633619448,44.3119833951578,
15.9385914756894));
#157290=CARTESIAN_POINT('Ctrl Pts',(-18.7782784907623,44.0283189058226,
8.03164690453235));
#157291=CARTESIAN_POINT('Ctrl Pts',(-20.3465986985498,43.7446544164875,
-1.77398322311195));
#157292=CARTESIAN_POINT('Ctrl Pts',(-17.1049722625451,43.4609899271523,
-11.1602427829002));
#157293=CARTESIAN_POINT('Ctrl Pts',(-9.81972137877189,43.1773254378172,
-17.9082150735074));
#157294=CARTESIAN_POINT('Ctrl Pts',(-0.213083191470515,42.893660948482,
-20.4226758929682));
#157295=CARTESIAN_POINT('Ctrl Pts',(9.443927974472,42.6099964591469,-18.1092053798253));
#157296=CARTESIAN_POINT('Ctrl Pts',(16.868389595499,42.3263319698117,-11.5147091813111));
#157297=CARTESIAN_POINT('Ctrl Pts',(20.3051550357961,42.0426674804766,-2.19812967042301));
#157298=CARTESIAN_POINT('Ctrl Pts',(18.941771135994,41.7590029911413,7.63808885175711));
#157299=CARTESIAN_POINT('Ctrl Pts',(13.1005425677583,41.4753385018062,15.6686591483147));
#157300=CARTESIAN_POINT('Ctrl Pts',(4.16233883973193,41.191674012471,19.9951501734537));
#157301=CARTESIAN_POINT('Ctrl Pts',(-5.75984398126879,40.9080095231359,
19.5947771711538));
#157302=CARTESIAN_POINT('Ctrl Pts',(-14.3203966528292,40.6243450338009,
14.5621885299326));
#157303=CARTESIAN_POINT('Ctrl Pts',(-19.4956000167,40.3406805444657,6.08709085398259));
#157304=CARTESIAN_POINT('Ctrl Pts',(-20.0620332731684,40.0570160551306,
-3.82699830439993));
#157305=CARTESIAN_POINT('Ctrl Pts',(-15.8857913022283,39.7733515657954,
-12.8363830488904));
#157306=CARTESIAN_POINT('Ctrl Pts',(-7.95413990434726,39.4896870764602,
-18.8112400829384));
#157307=CARTESIAN_POINT('Ctrl Pts',(1.85787435431672,39.2060225871252,-20.3391100581702));
#157308=CARTESIAN_POINT('Ctrl Pts',(11.2306861376571,38.92235809779,-17.0588037082239));
#157309=CARTESIAN_POINT('Ctrl Pts',(17.9485578054405,38.6386936084548,-9.74578718088502));
#157310=CARTESIAN_POINT('Ctrl Pts',(20.4233809594614,38.3550291191197,-0.128861433661739));
#157311=CARTESIAN_POINT('Ctrl Pts',(18.0701061018895,38.0713646297846,9.51852722499672));
#157312=CARTESIAN_POINT('Ctrl Pts',(11.4450486506248,37.7877001404493,16.9157310352918));
#157313=CARTESIAN_POINT('Ctrl Pts',(2.11437566954724,37.5040356511143,20.3140471262575));
#157314=CARTESIAN_POINT('Ctrl Pts',(-7.71613682582219,37.2203711617791,
18.9101117769003));
#157315=CARTESIAN_POINT('Ctrl Pts',(-15.7225505275519,36.9367066724439,
13.0358160589347));
#157316=CARTESIAN_POINT('Ctrl Pts',(-20.0121449792825,36.6530421831088,
4.07984654069534));
#157317=CARTESIAN_POINT('Ctrl Pts',(-19.570857878601,36.3693776937737,-5.84060080529386));
#157318=CARTESIAN_POINT('Ctrl Pts',(-14.5030095606927,36.0857132044385,
-14.3803271303707));
#157319=CARTESIAN_POINT('Ctrl Pts',(-6.00664236988544,35.8020487151034,
-19.5205363835633));
#157320=CARTESIAN_POINT('Ctrl Pts',(3.90969868212814,35.5183842257682,-20.0460808931517));
#157321=CARTESIAN_POINT('Ctrl Pts',(12.9017840257226,35.2347197364331,-15.8327206611571));
#157322=CARTESIAN_POINT('Ctrl Pts',(18.8438825892667,34.9510552470979,-7.87649825435995));
#157323=CARTESIAN_POINT('Ctrl Pts',(20.3312738920437,34.6673907577629,1.94173512410548));
#157324=CARTESIAN_POINT('Ctrl Pts',(17.0123483056708,34.3837262684276,11.3009360443548));
#157325=CARTESIAN_POINT('Ctrl Pts',(9.67168075942046,34.1000617790925,17.988600194117));
#157326=CARTESIAN_POINT('Ctrl Pts',(0.0446503983630494,33.8163972897572,
20.4237289590255));
#157327=CARTESIAN_POINT('Ctrl Pts',(-9.59299031791114,33.5327328004222,
18.0307189233321));
#157328=CARTESIAN_POINT('Ctrl Pts',(-16.9627335925823,33.2490683110871,
11.375154844335));
#157329=CARTESIAN_POINT('Ctrl Pts',(-20.3226957496675,32.9654038217519,
2.03066268125984));
#157330=CARTESIAN_POINT('Ctrl Pts',(-18.8779274714526,32.6817393324168,
-7.79420718800329));
#157331=CARTESIAN_POINT('Ctrl Pts',(-12.9712759915485,32.3980748430816,
-15.7758642817733));
#157332=CARTESIAN_POINT('Ctrl Pts',(-3.99643345408108,32.1144103537465,
-20.0294682376252));
#157333=CARTESIAN_POINT('Ctrl Pts',(2.61383238833494,31.9253006941897,-19.7060586818794));
#157334=CARTESIAN_POINT('Ctrl Pts',(5.68750092507729,31.8307458644113,-18.7749514739398));
#157335=CARTESIAN_POINT('Ctrl Pts',(2.35186191061921,55.6539697688606,19.4708707338767));
#157336=CARTESIAN_POINT('Ctrl Pts',(-0.835730517712384,55.5594149390822,
19.855896001685));
#157337=CARTESIAN_POINT('Ctrl Pts',(-7.40052372490683,55.3703052795254,
19.0306629501947));
#157338=CARTESIAN_POINT('Ctrl Pts',(-15.5016983482262,55.0866407901903,
13.2895427859857));
#157339=CARTESIAN_POINT('Ctrl Pts',(-19.9367602075072,54.8029763008551,
4.40842349935545));
#157340=CARTESIAN_POINT('Ctrl Pts',(-19.6594995289409,54.51931181152,-5.51564787213054));
#157341=CARTESIAN_POINT('Ctrl Pts',(-14.7343535237793,54.2356473221848,
-14.1354189980568));
#157342=CARTESIAN_POINT('Ctrl Pts',(-6.32618393068655,53.9519828328497,
-19.4137693747118));
#157343=CARTESIAN_POINT('Ctrl Pts',(3.5775919401194,53.6683183435145,-20.1025941613248));
#157344=CARTESIAN_POINT('Ctrl Pts',(12.6355764578951,53.3846538541794,-16.0392054669125));
#157345=CARTESIAN_POINT('Ctrl Pts',(18.7065275181928,53.1009893648442,-8.18411486591757));
#157346=CARTESIAN_POINT('Ctrl Pts',(20.355233839487,52.8173248755091,1.60569209767359));
#157347=CARTESIAN_POINT('Ctrl Pts',(17.1919580836104,52.5336603861739,11.015918981818));
#157348=CARTESIAN_POINT('Ctrl Pts',(9.9644914139466,52.2499958968388,17.8219736165744));
#157349=CARTESIAN_POINT('Ctrl Pts',(0.381415220757358,51.9663314075036,
20.4149059143575));
#157350=CARTESIAN_POINT('Ctrl Pts',(-9.29182848092971,51.6826669181685,
18.181742898894));
#157351=CARTESIAN_POINT('Ctrl Pts',(-16.7684786616583,51.3990024288333,
11.6504066959607));
#157352=CARTESIAN_POINT('Ctrl Pts',(-20.2810518480289,51.1153379394982,
2.36490801307118));
#157353=CARTESIAN_POINT('Ctrl Pts',(-18.9991736056591,50.8316734501631,
-7.47965606682882));
#157354=CARTESIAN_POINT('Ctrl Pts',(-13.2258807684735,50.5480089608279,
-15.5560255662346));
#157355=CARTESIAN_POINT('Ctrl Pts',(-4.32598273092673,50.2643444714928,
-19.9549424065277));
#157356=CARTESIAN_POINT('Ctrl Pts',(5.59657988960176,49.9806799821576,-19.636500369603));
#157357=CARTESIAN_POINT('Ctrl Pts',(14.1961080839485,49.6970154928225,-14.6759793011752));
#157358=CARTESIAN_POINT('Ctrl Pts',(19.4396688506857,49.4133510034873,-6.24604900305533));
#157359=CARTESIAN_POINT('Ctrl Pts',(20.0876816686406,49.1296865141522,3.66045056925605));
#157360=CARTESIAN_POINT('Ctrl Pts',(15.9869559642162,48.846022024817,12.7016176991295));
#157361=CARTESIAN_POINT('Ctrl Pts',(8.10690545391116,48.5623575354819,18.7401157185831));
#157362=CARTESIAN_POINT('Ctrl Pts',(-1.68962177376686,48.2786930461467,
20.3484405162329));
#157363=CARTESIAN_POINT('Ctrl Pts',(-11.0867215245292,47.9950285568116,
17.1463832635249));
#157364=CARTESIAN_POINT('Ctrl Pts',(-17.8629144703433,47.7113640674764,
9.89091198056374));
#157365=CARTESIAN_POINT('Ctrl Pts',(-20.4163050314229,47.4276995781413,
0.297223898358779));
#157366=CARTESIAN_POINT('Ctrl Pts',(-18.1432703349345,47.1440350888062,
-9.36672806990475));
#157367=CARTESIAN_POINT('Ctrl Pts',(-11.5811569797474,46.860370599471,-16.8163805913277));
#157368=CARTESIAN_POINT('Ctrl Pts',(-2.28125201765766,46.5767061101359,
-20.2906318879902));
#157369=CARTESIAN_POINT('Ctrl Pts',(7.55794212237173,46.2930416208007,-18.9681671243389));
#157370=CARTESIAN_POINT('Ctrl Pts',(15.6104347657974,46.0093771314656,-13.1616176667141));
#157371=CARTESIAN_POINT('Ctrl Pts',(19.9726124124846,45.7257126421304,-4.2436548637517));
#157372=CARTESIAN_POINT('Ctrl Pts',(19.61325397029,45.4420481527953,5.67751018307102));
#157373=CARTESIAN_POINT('Ctrl Pts',(14.617311964133,45.1583836634601,14.256508833694));
#157374=CARTESIAN_POINT('Ctrl Pts',(6.1658297143793,44.874719174125,19.4652612907007));
#157375=CARTESIAN_POINT('Ctrl Pts',(-3.74325792585103,44.5910546847898,
20.0724157311104));
#157376=CARTESIAN_POINT('Ctrl Pts',(-12.7674374217743,44.3073901954547,
15.934440525574));
#157377=CARTESIAN_POINT('Ctrl Pts',(-18.77338798978,44.0237257061195,8.02955519111489));
#157378=CARTESIAN_POINT('Ctrl Pts',(-20.3412997537626,43.7400612167844,
-1.77352121767841));
#157379=CARTESIAN_POINT('Ctrl Pts',(-17.1005175472903,43.4563967274492,
-11.1573362769433));
#157380=CARTESIAN_POINT('Ctrl Pts',(-9.81716399008091,43.1727322381141,
-17.9035511665657));
#157381=CARTESIAN_POINT('Ctrl Pts',(-0.213027697376223,42.8890677487789,
-20.4173571350978));
#157382=CARTESIAN_POINT('Ctrl Pts',(9.44146845513648,42.6054032594438,-18.1044891281869));
#157383=CARTESIAN_POINT('Ctrl Pts',(16.8639964943994,42.3217387701086,-11.5117103602749));
#157384=CARTESIAN_POINT('Ctrl Pts',(20.2998668843451,42.0380742807735,-2.19755720286068));
#157385=CARTESIAN_POINT('Ctrl Pts',(18.9368380559786,41.7544097914383,7.63609963421245));
#157386=CARTESIAN_POINT('Ctrl Pts',(13.0971307418911,41.4707453021032,15.6645784977378));
#157387=CARTESIAN_POINT('Ctrl Pts',(4.16125482544413,41.187080812768,19.9899427577892));
#157388=CARTESIAN_POINT('Ctrl Pts',(-5.75834392242889,40.9034163234329,
19.5896740262063));
#157389=CARTESIAN_POINT('Ctrl Pts',(-14.3166671355611,40.6197518340978,
14.5583960418542));
#157390=CARTESIAN_POINT('Ctrl Pts',(-19.4905227008492,40.3360873447626,
6.08550556895152));
#157391=CARTESIAN_POINT('Ctrl Pts',(-20.056808438875,40.0524228554275,-3.82600162416772));
#157392=CARTESIAN_POINT('Ctrl Pts',(-15.8816541030699,39.7687583660923,
-12.8330400191265));
#157393=CARTESIAN_POINT('Ctrl Pts',(-7.95206837638299,39.4850938767571,
-18.8063409976389));
#157394=CARTESIAN_POINT('Ctrl Pts',(1.85739050078578,39.2014293874221,-20.3338130636791));
#157395=CARTESIAN_POINT('Ctrl Pts',(11.22776128586,38.9177648980869,-17.0543610168275));
#157396=CARTESIAN_POINT('Ctrl Pts',(17.9438833918827,38.6341004087517,-9.74324904716811));
#157397=CARTESIAN_POINT('Ctrl Pts',(20.418062017967,38.3504359194166,-0.128827873771525));
#157398=CARTESIAN_POINT('Ctrl Pts',(18.0654000330317,38.0667714300815,9.51604827748511));
#157399=CARTESIAN_POINT('Ctrl Pts',(11.4420679715514,37.7831069407463,16.911325604874));
#157400=CARTESIAN_POINT('Ctrl Pts',(2.11382501437564,37.4994424514112,20.3087566590058));
#157401=CARTESIAN_POINT('Ctrl Pts',(-7.7141272819496,37.215777962076,18.9051869420536));
#157402=CARTESIAN_POINT('Ctrl Pts',(-15.7184558418048,36.9321134727409,
13.0324210900526));
#157403=CARTESIAN_POINT('Ctrl Pts',(-20.0069331376461,36.6484489834057,
4.07878401019037));
#157404=CARTESIAN_POINT('Ctrl Pts',(-19.5657609629451,36.3647844940706,
-5.83907971461386));
#157405=CARTESIAN_POINT('Ctrl Pts',(-14.4992324850331,36.0811200047354,
-14.3765820052173));
#157406=CARTESIAN_POINT('Ctrl Pts',(-6.00507803595772,35.7974555154003,
-19.515452573347));
#157407=CARTESIAN_POINT('Ctrl Pts',(3.90868046309055,35.5137910260651,-20.0408602135774));
#157408=CARTESIAN_POINT('Ctrl Pts',(12.8984239649587,35.23012653673,-15.8285972830403));
#157409=CARTESIAN_POINT('Ctrl Pts',(18.8389749994973,34.9464620473948,-7.87444694762198));
#157410=CARTESIAN_POINT('Ctrl Pts',(20.3259789448351,34.6627975580598,1.94122943178962));
#157411=CARTESIAN_POINT('Ctrl Pts',(17.0079176999362,34.3791330687245,11.2979928942992));
#157412=CARTESIAN_POINT('Ctrl Pts',(9.66916195122188,34.0954685793894,17.9839153577354));
#157413=CARTESIAN_POINT('Ctrl Pts',(0.0446387187243297,33.8118040900542,
20.4184099158022));
#157414=CARTESIAN_POINT('Ctrl Pts',(-9.59049187580613,33.5281396007191,
18.026023134332));
#157415=CARTESIAN_POINT('Ctrl Pts',(-16.9583161239834,33.244475111384,11.3721923239707));
#157416=CARTESIAN_POINT('Ctrl Pts',(-20.3174026259039,32.9608106220488,
2.03013391545447));
#157417=CARTESIAN_POINT('Ctrl Pts',(-18.8730118246912,32.6771461327137,
-7.79217748683771));
#157418=CARTESIAN_POINT('Ctrl Pts',(-12.9678962068931,32.3934816433785,
-15.7717553590965));
#157419=CARTESIAN_POINT('Ctrl Pts',(-3.9953961133503,32.1098171540434,-20.0242526358475));
#157420=CARTESIAN_POINT('Ctrl Pts',(2.6131573529861,31.9207074944866,-19.7009253634569));
#157421=CARTESIAN_POINT('Ctrl Pts',(5.68601985479465,31.8261526647082,-18.7700623278891));
#157422=CARTESIAN_POINT('Ctrl Pts',(2.35124930762562,55.6493765691575,19.4657990442313));
#157423=CARTESIAN_POINT('Ctrl Pts',(-0.835506991249996,55.5548217393791,
19.8507233170175));
#157424=CARTESIAN_POINT('Ctrl Pts',(-7.39859942014385,55.3657120798223,
19.025705568943));
#157425=CARTESIAN_POINT('Ctrl Pts',(-15.4976584671414,55.0820475904872,
13.2860807705753));
#157426=CARTESIAN_POINT('Ctrl Pts',(-19.931567470506,54.798383101152,4.40727512992858));
#157427=CARTESIAN_POINT('Ctrl Pts',(-19.654377781028,54.5147186118169,-5.51421105245834));
#157428=CARTESIAN_POINT('Ctrl Pts',(-14.7305154059527,54.2310541224818,
-14.13173668801));
#157429=CARTESIAN_POINT('Ctrl Pts',(-6.32453584432243,53.9473896331466,
-19.4087120573774));
#157430=CARTESIAN_POINT('Ctrl Pts',(3.57665991872979,53.6637251438114,-20.0973573976911));
#157431=CARTESIAN_POINT('Ctrl Pts',(12.6322848940153,53.3800606544763,-16.035027226387));
#157432=CARTESIAN_POINT('Ctrl Pts',(18.7016544212876,53.0963961651411,-8.18198288890569));
#157433=CARTESIAN_POINT('Ctrl Pts',(20.3499312714717,52.812731675806,1.60527381176133));
#157434=CARTESIAN_POINT('Ctrl Pts',(17.1874795446057,52.5290671864708,11.0130493154504));
#157435=CARTESIAN_POINT('Ctrl Pts',(9.96189564787046,52.2454026971357,17.8173309606632));
#157436=CARTESIAN_POINT('Ctrl Pts',(0.381315860574426,51.9617382078005,
20.4095877950678));
#157437=CARTESIAN_POINT('Ctrl Pts',(-9.2894079426524,51.6780737184654,18.1770065224941));
#157438=CARTESIAN_POINT('Ctrl Pts',(-16.7641104433357,51.3944092291302,
11.6473717442906));
#157439=CARTESIAN_POINT('Ctrl Pts',(-20.2757685978221,51.1107447397951,
2.36429195032073));
#157440=CARTESIAN_POINT('Ctrl Pts',(-18.9942242871754,50.82708025046,-7.47770760310978));
#157441=CARTESIAN_POINT('Ctrl Pts',(-13.2224354029684,50.5434157611248,
-15.5519731938906));
#157442=CARTESIAN_POINT('Ctrl Pts',(-4.32485580473984,50.2597512717897,
-19.9497441085165));
#157443=CARTESIAN_POINT('Ctrl Pts',(5.59512197058706,49.9760867824545,-19.6313850263099));
#157444=CARTESIAN_POINT('Ctrl Pts',(14.1924099725245,49.6924222931194,-14.6721561824483));
#157445=CARTESIAN_POINT('Ctrl Pts',(19.4346047823551,49.4087578037842,-6.24442189617403));
#157446=CARTESIAN_POINT('Ctrl Pts',(20.0824487918151,49.1250933144491,3.6594970153683));
#157447=CARTESIAN_POINT('Ctrl Pts',(15.982791333736,48.8414288251139,12.6983089051138));
#157448=CARTESIAN_POINT('Ctrl Pts',(8.10479359061236,48.5577643357788,18.7352338850867));
#157449=CARTESIAN_POINT('Ctrl Pts',(-1.68918162428767,48.2740998464436,
20.3431397112644));
#157450=CARTESIAN_POINT('Ctrl Pts',(-11.0838334138411,47.9904353571085,
17.1419166001694));
#157451=CARTESIAN_POINT('Ctrl Pts',(-17.8582611493331,47.7067708677733,
9.88833538038999));
#157452=CARTESIAN_POINT('Ctrl Pts',(-20.4109865476274,47.4231063784382,
0.297146471004289));
#157453=CARTESIAN_POINT('Ctrl Pts',(-18.1385439807228,47.1394418891031,
-9.3642880205726));
#157454=CARTESIAN_POINT('Ctrl Pts',(-11.5781400677432,46.8557773997679,
-16.8119998942556));
#157455=CARTESIAN_POINT('Ctrl Pts',(-2.28065774744712,46.5721129104328,
-20.2853461422722));
#157456=CARTESIAN_POINT('Ctrl Pts',(7.55597326499801,46.2884484210976,-18.9632258830455));
#157457=CARTESIAN_POINT('Ctrl Pts',(15.6063682197591,46.0047839317625,-13.1581890418883));
#157458=CARTESIAN_POINT('Ctrl Pts',(19.967409511406,45.7211194424273,-4.24254938410727));
#157459=CARTESIAN_POINT('Ctrl Pts',(19.6081446827251,45.4374549530922,5.67603118156409));
#157460=CARTESIAN_POINT('Ctrl Pts',(14.6135041283519,45.153790463757,14.2527949877705));
#157461=CARTESIAN_POINT('Ctrl Pts',(6.16422350476539,44.8701259744219,19.4601905554922));
#157462=CARTESIAN_POINT('Ctrl Pts',(-3.74228280049948,44.5864614850867,
20.0671868310897));
#157463=CARTESIAN_POINT('Ctrl Pts',(-12.7641114816037,44.3027969957516,
15.9302895754586));
#157464=CARTESIAN_POINT('Ctrl Pts',(-18.7684974887977,44.0191325064164,
8.02746347769743));
#157465=CARTESIAN_POINT('Ctrl Pts',(-20.3360008089754,43.7354680170813,
-1.77305921224488));
#157466=CARTESIAN_POINT('Ctrl Pts',(-17.0960628320355,43.4518035277461,
-11.1544297709865));
#157467=CARTESIAN_POINT('Ctrl Pts',(-9.81460660138991,43.168139038411,-17.8988872596239));
#157468=CARTESIAN_POINT('Ctrl Pts',(-0.212972203281932,42.8844745490758,
-20.4120383772274));
#157469=CARTESIAN_POINT('Ctrl Pts',(9.43900893580097,42.6008100597407,-18.0997728765485));
#157470=CARTESIAN_POINT('Ctrl Pts',(16.8596033932998,42.3171455704055,-11.5087115392387));
#157471=CARTESIAN_POINT('Ctrl Pts',(20.2945787328941,42.0334810810704,-2.19698473529835));
#157472=CARTESIAN_POINT('Ctrl Pts',(18.9319049759631,41.7498165917352,7.6341104166678));
#157473=CARTESIAN_POINT('Ctrl Pts',(13.093718916024,41.4661521024001,15.6604978471609));
#157474=CARTESIAN_POINT('Ctrl Pts',(4.16017081115633,41.1824876130649,19.9847353421248));
#157475=CARTESIAN_POINT('Ctrl Pts',(-5.75684386358899,40.8988231237298,
19.5845708812588));
#157476=CARTESIAN_POINT('Ctrl Pts',(-14.3129376182929,40.6151586343947,
14.5546035537758));
#157477=CARTESIAN_POINT('Ctrl Pts',(-19.4854453849984,40.3314941450595,
6.08392028392046));
#157478=CARTESIAN_POINT('Ctrl Pts',(-20.0515836045816,40.0478296557244,
-3.8250049439355));
#157479=CARTESIAN_POINT('Ctrl Pts',(-15.8775169039115,39.7641651663892,
-12.8296969893626));
#157480=CARTESIAN_POINT('Ctrl Pts',(-7.94999684841872,39.480500677054,-18.8014419123395));
#157481=CARTESIAN_POINT('Ctrl Pts',(1.85690664725484,39.196836187719,-20.3285160691879));
#157482=CARTESIAN_POINT('Ctrl Pts',(11.2248364340628,38.9131716983838,-17.049918325431));
#157483=CARTESIAN_POINT('Ctrl Pts',(17.9392089783248,38.6295072090486,-9.7407109134512));
#157484=CARTESIAN_POINT('Ctrl Pts',(20.4127430764725,38.3458427197135,-0.128794313881315));
#157485=CARTESIAN_POINT('Ctrl Pts',(18.0606939641738,38.0621782303784,9.51356932997351));
#157486=CARTESIAN_POINT('Ctrl Pts',(11.4390872924781,37.7785137410432,16.9069201744562));
#157487=CARTESIAN_POINT('Ctrl Pts',(2.11327435920404,37.4948492517081,20.3034661917541));
#157488=CARTESIAN_POINT('Ctrl Pts',(-7.712117738077,37.2111847623729,18.9002621072068));
#157489=CARTESIAN_POINT('Ctrl Pts',(-15.7143611560578,36.9275202730378,
13.0290261211706));
#157490=CARTESIAN_POINT('Ctrl Pts',(-20.0017212960097,36.6438557837026,
4.07772147968539));
#157491=CARTESIAN_POINT('Ctrl Pts',(-19.5606640472892,36.3601912943675,
-5.83755862393387));
#157492=CARTESIAN_POINT('Ctrl Pts',(-14.4954554093735,36.0765268050323,
-14.3728368800639));
#157493=CARTESIAN_POINT('Ctrl Pts',(-6.00351370203,35.7928623156972,-19.5103687631306));
#157494=CARTESIAN_POINT('Ctrl Pts',(3.90766224405295,35.509197826362,-20.0356395340032));
#157495=CARTESIAN_POINT('Ctrl Pts',(12.8950639041948,35.2255333370269,-15.8244739049234));
#157496=CARTESIAN_POINT('Ctrl Pts',(18.8340674097279,34.9418688476917,-7.87239564088401));
#157497=CARTESIAN_POINT('Ctrl Pts',(20.3206839976264,34.6582043583567,1.94072373947375));
#157498=CARTESIAN_POINT('Ctrl Pts',(17.0034870942015,34.3745398690214,11.2950497442436));
#157499=CARTESIAN_POINT('Ctrl Pts',(9.6666431430233,34.0908753796863,17.9792305213538));
#157500=CARTESIAN_POINT('Ctrl Pts',(0.04462703908561,33.8072108903511,20.4130908725788));
#157501=CARTESIAN_POINT('Ctrl Pts',(-9.58799343370113,33.523546401016,18.0213273453319));
#157502=CARTESIAN_POINT('Ctrl Pts',(-16.9538986553845,33.2398819116809,
11.3692298036064));
#157503=CARTESIAN_POINT('Ctrl Pts',(-20.3121095021403,32.9562174223457,
2.0296051496491));
#157504=CARTESIAN_POINT('Ctrl Pts',(-18.8680961779298,32.6725529330106,
-7.79014778567214));
#157505=CARTESIAN_POINT('Ctrl Pts',(-12.9645164222377,32.3888884436754,
-15.7676464364197));
#157506=CARTESIAN_POINT('Ctrl Pts',(-3.99435877261951,32.1052239543403,
-20.0190370340698));
#157507=CARTESIAN_POINT('Ctrl Pts',(2.61248231763726,31.9161142947835,-19.6957920450345));
#157508=CARTESIAN_POINT('Ctrl Pts',(5.684538784512,31.8215594650051,-18.7651731818384));
#157509=CARTESIAN_POINT('Ctrl Pts',(2.32499489361428,55.4525251533119,19.2484409165708));
#157510=CARTESIAN_POINT('Ctrl Pts',(-0.825927285719014,55.3579703235335,
19.6290368312674));
#157511=CARTESIAN_POINT('Ctrl Pts',(-7.31612921601654,55.1688606639768,
18.813246372444));
#157512=CARTESIAN_POINT('Ctrl Pts',(-15.3245207063658,54.8851961746416,
13.1377086815575));
#157513=CARTESIAN_POINT('Ctrl Pts',(-19.7090215990246,54.6015316853065,
4.35805929734841));
#157514=CARTESIAN_POINT('Ctrl Pts',(-19.4348742990482,54.3178671959714,
-5.45263306650719));
#157515=CARTESIAN_POINT('Ctrl Pts',(-14.5660246419556,54.0342027066362,
-13.9739234002933));
#157516=CARTESIAN_POINT('Ctrl Pts',(-6.25390357157437,53.750538217301,-19.1919698858997));
#157517=CARTESIAN_POINT('Ctrl Pts',(3.53671614488966,53.4668737279659,-19.8729246705337));
#157518=CARTESIAN_POINT('Ctrl Pts',(12.491217870594,53.1832092386308,-15.8559597752955));
#157519=CARTESIAN_POINT('Ctrl Pts',(18.492807411069,52.8995447492956,-8.0906124455394));
#157520=CARTESIAN_POINT('Ctrl Pts',(20.1226783565312,52.6158802599605,1.58734727266439));
#157521=CARTESIAN_POINT('Ctrl Pts',(16.9955421586899,52.3322157706253,10.8900636139818));
#157522=CARTESIAN_POINT('Ctrl Pts',(9.85064853032163,52.0485512812902,17.6183599930405));
#157523=CARTESIAN_POINT('Ctrl Pts',(0.37705756702019,51.764886791955,20.1816683969376));
#157524=CARTESIAN_POINT('Ctrl Pts',(-9.18567058791066,51.4812223026199,
17.9740189624988));
#157525=CARTESIAN_POINT('Ctrl Pts',(-16.5769010866546,51.1975578132847,
11.5173023870012));
#157526=CARTESIAN_POINT('Ctrl Pts',(-20.0493435889592,50.9138933239496,
2.33788926101594));
#157527=CARTESIAN_POINT('Ctrl Pts',(-18.782110637875,50.6302288346144,-7.39420201515054));
#157528=CARTESIAN_POINT('Ctrl Pts',(-13.0747768813237,50.3465643452793,
-15.3783000934356));
#157529=CARTESIAN_POINT('Ctrl Pts',(-4.27655896815896,50.0628998559441,
-19.7269599080372));
#157530=CARTESIAN_POINT('Ctrl Pts',(5.53263972709995,49.779235366609,-19.4121560280371));
#157531=CARTESIAN_POINT('Ctrl Pts',(14.0339194829231,49.4955708772738,-14.5083082370103));
#157532=CARTESIAN_POINT('Ctrl Pts',(19.2175732824715,49.2119063879387,-6.17468874411822));
#157533=CARTESIAN_POINT('Ctrl Pts',(19.8581826421499,48.9282418986035,3.61863042017902));
#157534=CARTESIAN_POINT('Ctrl Pts',(15.8043071702995,48.6445774092684,12.5565034472994));
#157535=CARTESIAN_POINT('Ctrl Pts',(8.01428516352118,48.3609129199332,18.5260124495264));
#157536=CARTESIAN_POINT('Ctrl Pts',(-1.67031807517956,48.0772484305981,
20.1159623554698));
#157537=CARTESIAN_POINT('Ctrl Pts',(-10.9600572414944,47.7935839412629,
16.9504881706475));
#157538=CARTESIAN_POINT('Ctrl Pts',(-17.6588331060421,47.5099194519278,
9.77790965865729));
#157539=CARTESIAN_POINT('Ctrl Pts',(-20.18305152782,47.2262549625926,0.293828155811846));
#157540=CARTESIAN_POINT('Ctrl Pts',(-17.9359859430751,46.9425904732575,
-9.25971447776634));
#157541=CARTESIAN_POINT('Ctrl Pts',(-11.4488438389931,46.6589259839223,
-16.6242557340227));
#157542=CARTESIAN_POINT('Ctrl Pts',(-2.2551890241383,46.3752614945872,-20.0588141829296));
#157543=CARTESIAN_POINT('Ctrl Pts',(7.47159366326693,46.0915970052521,-18.7514583990392));
#157544=CARTESIAN_POINT('Ctrl Pts',(15.4320876752591,45.8079325159169,-13.0112479779224));
#157545=CARTESIAN_POINT('Ctrl Pts',(19.7444280366068,45.5242680265818,-4.19517168506042));
#157546=CARTESIAN_POINT('Ctrl Pts',(19.3891752156577,45.2406035372466,5.61264540269537));
#157547=CARTESIAN_POINT('Ctrl Pts',(14.4503111663073,44.9569390479115,14.0936301624802));
#157548=CARTESIAN_POINT('Ctrl Pts',(6.09538594988381,44.6732745585763,19.2428733322712));
#157549=CARTESIAN_POINT('Ctrl Pts',(-3.70049171400454,44.3896100692412,
19.8430911159138));
#157550=CARTESIAN_POINT('Ctrl Pts',(-12.6215711885806,44.105945579906,15.7523917133707));
#157551=CARTESIAN_POINT('Ctrl Pts',(-18.5589045895573,43.8222810905709,
7.93781861694916));
#157552=CARTESIAN_POINT('Ctrl Pts',(-20.1089031752381,43.5386166012357,
-1.75325897937906));
#157553=CARTESIAN_POINT('Ctrl Pts',(-16.9051464639723,43.2549521119006,
-11.02986522998));
#157554=CARTESIAN_POINT('Ctrl Pts',(-9.70500422891889,42.9712876225654,
-17.6990055335474));
#157555=CARTESIAN_POINT('Ctrl Pts',(-0.210593884955166,42.6876231332303,
-20.1840916113531));
#157556=CARTESIAN_POINT('Ctrl Pts',(9.33360096427893,42.4039586438951,-17.8976478063316));
#157557=CARTESIAN_POINT('Ctrl Pts',(16.6713276318887,42.12029415456,-11.3801906376871));
#157558=CARTESIAN_POINT('Ctrl Pts',(20.0679436707092,41.8366296652248,-2.17245041119846));
#157559=CARTESIAN_POINT('Ctrl Pts',(18.7204872610169,41.5529651758897,7.54885823618261));
#157560=CARTESIAN_POINT('Ctrl Pts',(12.9474978074302,41.2693006865546,15.4856128224382));
#157561=CARTESIAN_POINT('Ctrl Pts',(4.11371305596487,40.9856361972194,19.7615603850772));
#157562=CARTESIAN_POINT('Ctrl Pts',(-5.69255562759324,40.7019717078843,
19.3658646692227));
#157563=CARTESIAN_POINT('Ctrl Pts',(-14.1531011639442,40.4183072185491,
14.3920683504143));
#157564=CARTESIAN_POINT('Ctrl Pts',(-19.2678461342498,40.134642729214,6.01597949687477));
#157565=CARTESIAN_POINT('Ctrl Pts',(-19.8276621348665,39.8509782398788,
-3.78229007684054));
#157566=CARTESIAN_POINT('Ctrl Pts',(-15.7002083685513,39.5673137505437,
-12.686424285195));
#157567=CARTESIAN_POINT('Ctrl Pts',(-7.8612170785216,39.2836492612085,-18.5914811137912));
#157568=CARTESIAN_POINT('Ctrl Pts',(1.83617006735736,38.9999847718734,-20.1015020195678));
#157569=CARTESIAN_POINT('Ctrl Pts',(11.0994856427547,38.7163202825382,-16.859517265584));
#157570=CARTESIAN_POINT('Ctrl Pts',(17.7388769687032,38.4326557932031,-9.63193375415516));
#157571=CARTESIAN_POINT('Ctrl Pts',(20.1847884409948,38.148991303868,-0.12735603287229));
#157572=CARTESIAN_POINT('Ctrl Pts',(17.8590052988363,37.8653268145328,9.4073287223333));
#157573=CARTESIAN_POINT('Ctrl Pts',(11.3113439036215,37.5816623251977,16.7181160136924));
#157574=CARTESIAN_POINT('Ctrl Pts',(2.08967485184964,37.2979978358625,20.0767318809684));
#157575=CARTESIAN_POINT('Ctrl Pts',(-7.62599442925154,37.0143333465273,
18.6891977566313));
#157576=CARTESIAN_POINT('Ctrl Pts',(-15.5388746240397,36.7306688571922,
12.8835274547979));
#157577=CARTESIAN_POINT('Ctrl Pts',(-19.7783566544479,36.447004367857,4.03218445804355));
#157578=CARTESIAN_POINT('Ctrl Pts',(-19.3422248048934,36.163339878522,-5.77236902336261));
#157579=CARTESIAN_POINT('Ctrl Pts',(-14.3335807382467,35.8796753891867,
-14.2123315163459));
#157580=CARTESIAN_POINT('Ctrl Pts',(-5.93647081941352,35.5960108998517,
-19.2924911824296));
#157581=CARTESIAN_POINT('Ctrl Pts',(3.86402428529894,35.3123464105164,-19.8118961236782));
#157582=CARTESIAN_POINT('Ctrl Pts',(12.7510613000282,35.0286819211814,-15.6477576999141));
#157583=CARTESIAN_POINT('Ctrl Pts',(18.6237421338962,34.7450174318461,-7.78448249497116));
#157584=CARTESIAN_POINT('Ctrl Pts',(20.093757688683,34.4613529425111,1.91905121165081));
#157585=CARTESIAN_POINT('Ctrl Pts',(16.813603991288,34.1776884531758,11.1689147418606));
#157586=CARTESIAN_POINT('Ctrl Pts',(9.55869422022682,33.8940239638408,17.778451819285));
#157587=CARTESIAN_POINT('Ctrl Pts',(0.0441264831404723,33.6103594745056,
20.1851318772931));
#157588=CARTESIAN_POINT('Ctrl Pts',(-9.48091734348675,33.3266949851705,
17.8200792453289));
#157589=CARTESIAN_POINT('Ctrl Pts',(-16.7645785725748,33.0430304958353,
11.2422646451366));
#157590=CARTESIAN_POINT('Ctrl Pts',(-20.0852613408449,32.7593660065002,
2.0069437579902));
#157591=CARTESIAN_POINT('Ctrl Pts',(-18.6574256024406,32.475701517165,-7.70316059286179));
#157592=CARTESIAN_POINT('Ctrl Pts',(-12.8196685084334,32.1920370278299,
-15.5915497502714));
#157593=CARTESIAN_POINT('Ctrl Pts',(-3.94990131272888,31.9083725384947,
-19.7955112435984));
#157594=CARTESIAN_POINT('Ctrl Pts',(2.58355223125832,31.7192628789379,-19.4757926840709));
#157595=CARTESIAN_POINT('Ctrl Pts',(5.62106434382722,31.6247080491596,-18.5556383510944));
#157596=CARTESIAN_POINT('Ctrl Pts',(2.29623240287978,54.9887272875339,19.0103186286308));
#157597=CARTESIAN_POINT('Ctrl Pts',(-0.815983788566323,54.8941724577555,
19.3862392958837));
#157598=CARTESIAN_POINT('Ctrl Pts',(-7.22546411714879,54.7050627981988,
18.5805245364269));
#157599=CARTESIAN_POINT('Ctrl Pts',(-15.1350380983662,54.4213983088636,
12.9752015336346));
#157600=CARTESIAN_POINT('Ctrl Pts',(-19.4651871309031,54.1377338195285,
4.30414963445148));
#157601=CARTESIAN_POINT('Ctrl Pts',(-19.1944890608874,53.8540693301933,
-5.38518456035737));
#157602=CARTESIAN_POINT('Ctrl Pts',(-14.3858367459639,53.5704048408582,
-13.8010697766533));
#157603=CARTESIAN_POINT('Ctrl Pts',(-6.17654920598262,53.286740351523,-18.9545697240664));
#157604=CARTESIAN_POINT('Ctrl Pts',(3.4929702879451,53.0030758621879,-19.6271015565293));
#157605=CARTESIAN_POINT('Ctrl Pts',(12.3367033313028,52.7194113728527,-15.6598253868265));
#157606=CARTESIAN_POINT('Ctrl Pts',(18.26405653133,52.4357468835176,-7.99053357547642));
#157607=CARTESIAN_POINT('Ctrl Pts',(19.8737654420741,52.1520823941824,1.56771218797512));
#157608=CARTESIAN_POINT('Ctrl Pts',(16.7853116203566,51.8684179048472,10.7553561877176));
#157609=CARTESIAN_POINT('Ctrl Pts',(9.7287983418804,51.5847534155121,17.4004251975624));
#157610=CARTESIAN_POINT('Ctrl Pts',(0.372393496635935,51.301088926177,19.9320260995471));
#157611=CARTESIAN_POINT('Ctrl Pts',(-9.07204611197383,51.0174244368418,
17.7516847503357));
#157612=CARTESIAN_POINT('Ctrl Pts',(-16.3718488697615,50.7337599475067,
11.3748361765261));
#157613=CARTESIAN_POINT('Ctrl Pts',(-19.8013381235903,50.4500954581715,
2.30897014357578));
#157614=CARTESIAN_POINT('Ctrl Pts',(-18.5497805262892,50.1664309688364,
-7.30273754707229));
#157615=CARTESIAN_POINT('Ctrl Pts',(-12.9130450944124,49.8827664795012,
-15.1880742871875));
#157616=CARTESIAN_POINT('Ctrl Pts',(-4.22365898036825,49.5991019901661,
-19.4829422448911));
#157617=CARTESIAN_POINT('Ctrl Pts',(5.46420232823439,49.3154375008309,-19.1720324117574));
#157618=CARTESIAN_POINT('Ctrl Pts',(13.8603233358139,49.0317730114958,-14.3288440170322));
#157619=CARTESIAN_POINT('Ctrl Pts',(18.979856607036,48.7481085221606,-6.0983093564561));
#157620=CARTESIAN_POINT('Ctrl Pts',(19.6125417859329,48.4644440328255,3.57386884803818));
#157621=CARTESIAN_POINT('Ctrl Pts',(15.6088117608643,48.1807795434903,12.4011825745913));
#157622=CARTESIAN_POINT('Ctrl Pts',(7.91515041865896,47.8971150541552,18.2968502123193));
#157623=CARTESIAN_POINT('Ctrl Pts',(-1.64965664963515,47.6134505648201,
19.8671328272861));
#157624=CARTESIAN_POINT('Ctrl Pts',(-10.8244840173986,47.3297860754849,
16.7408147829438));
#157625=CARTESIAN_POINT('Ctrl Pts',(-17.440397664954,47.0461215861498,9.65695931067027));
#157626=CARTESIAN_POINT('Ctrl Pts',(-19.9333921230027,46.7624570968146,
0.290193573479362));
#157627=CARTESIAN_POINT('Ctrl Pts',(-17.7141221892633,46.4787926074795,
-9.14517407726722));
#157628=CARTESIAN_POINT('Ctrl Pts',(-11.3072244443864,46.1951281181443,
-16.4186177616698));
#157629=CARTESIAN_POINT('Ctrl Pts',(-2.22729288817802,45.9114636288091,
-19.8106915636451));
#157630=CARTESIAN_POINT('Ctrl Pts',(7.3791718793543,45.6277991394741,-18.519507450646));
#157631=CARTESIAN_POINT('Ctrl Pts',(15.2411965298458,45.3441346501388,-12.8503020267311));
#157632=CARTESIAN_POINT('Ctrl Pts',(19.5001942969629,45.0604701608038,-4.14327843866249));
#157633=CARTESIAN_POINT('Ctrl Pts',(19.149335866412,44.7768056714686,5.54321835353227));
#157634=CARTESIAN_POINT('Ctrl Pts',(14.2715643558846,44.4931411821334,13.919295408728));
#157635=CARTESIAN_POINT('Ctrl Pts',(6.01998751836924,44.2094766927983,19.0048437014954));
#157636=CARTESIAN_POINT('Ctrl Pts',(-3.65471753770749,43.9258122034632,
19.5976369381404));
#157637=CARTESIAN_POINT('Ctrl Pts',(-12.4654454438462,43.642147714128,15.5575384854444));
#157638=CARTESIAN_POINT('Ctrl Pts',(-18.3293354846332,43.3584832247928,
7.8396297445323));
#157639=CARTESIAN_POINT('Ctrl Pts',(-19.860160967385,43.0748187354577,-1.73157159515585));
#157640=CARTESIAN_POINT('Ctrl Pts',(-16.6960339420766,42.7911542461225,
-10.8934284981642));
#157641=CARTESIAN_POINT('Ctrl Pts',(-9.58495570324397,42.5074897567875,
-17.4800731693675));
#157642=CARTESIAN_POINT('Ctrl Pts',(-0.207988890170126,42.2238252674523,
-19.9344193409579));
#157643=CARTESIAN_POINT('Ctrl Pts',(9.21814660603553,41.9401607781171,-17.6762582858823));
#157644=CARTESIAN_POINT('Ctrl Pts',(16.4651073916866,41.656496288782,-11.2394204663684));
#157645=CARTESIAN_POINT('Ctrl Pts',(19.8197081218965,41.3728317994468,-2.14557773161848));
#157646=CARTESIAN_POINT('Ctrl Pts',(18.4889194180165,41.0891673101117,7.4554807084241));
#157647=CARTESIAN_POINT('Ctrl Pts',(12.7873404302362,40.8055028207765,15.2940595840619));
#157648=CARTESIAN_POINT('Ctrl Pts',(4.06282743286065,40.5218383314414,19.5171147224783));
#157649=CARTESIAN_POINT('Ctrl Pts',(-5.62214010851725,40.2381738421062,
19.1263136657279));
#157650=CARTESIAN_POINT('Ctrl Pts',(-13.9780307684675,39.9545093527711,
14.2140419893612));
#157651=CARTESIAN_POINT('Ctrl Pts',(-19.0295075960294,39.670844863436,5.9415633037382));
#157652=CARTESIAN_POINT('Ctrl Pts',(-19.5823988098096,39.3871803741007,
-3.73550407482647));
#157653=CARTESIAN_POINT('Ctrl Pts',(-15.5060006358226,39.1035158847657,
-12.5294963235376));
#157654=CARTESIAN_POINT('Ctrl Pts',(-7.7639757483737,38.8198513954304,-18.3615090452395));
#157655=CARTESIAN_POINT('Ctrl Pts',(1.81345709327477,38.5361869060954,-19.852851362199));
#157656=CARTESIAN_POINT('Ctrl Pts',(10.962187723492,38.2525224167602,-16.6509691656962));
#157657=CARTESIAN_POINT('Ctrl Pts',(17.5194514046147,37.9688579274251,-9.51278909236338));
#157658=CARTESIAN_POINT('Ctrl Pts',(19.935107551027,37.6851934380899,-0.125780669925069));
#157659=CARTESIAN_POINT('Ctrl Pts',(17.6380937766636,37.4015289487548,9.29096236976086));
#157660=CARTESIAN_POINT('Ctrl Pts',(11.1714253496994,37.1178644594196,16.5113170126989));
#157661=CARTESIAN_POINT('Ctrl Pts',(2.06382608535784,36.8341999700845,19.8283876240797));
#157662=CARTESIAN_POINT('Ctrl Pts',(-7.53166274505675,36.5505354807493,
18.4580169572718));
#157663=CARTESIAN_POINT('Ctrl Pts',(-15.3466625514509,36.2668709914142,
12.7241613749335));
#157664=CARTESIAN_POINT('Ctrl Pts',(-19.5337032236605,35.983206502079,3.98230732426164));
#157665=CARTESIAN_POINT('Ctrl Pts',(-19.1029662256092,35.6995420127439,
-5.70096623318445));
#157666=CARTESIAN_POINT('Ctrl Pts',(-14.1562778449197,35.4158775234087,
-14.0365284538077));
#157667=CARTESIAN_POINT('Ctrl Pts',(-5.86303814848935,35.1322130340736,
-19.0538477951946));
#157668=CARTESIAN_POINT('Ctrl Pts',(3.81622728966013,34.8485485447384,-19.5668278119631));
#157669=CARTESIAN_POINT('Ctrl Pts',(12.5933337176237,34.5648840554033,-15.4541987857508));
#157670=CARTESIAN_POINT('Ctrl Pts',(18.3933711571661,34.2812195660681,-7.68819031969704));
#157671=CARTESIAN_POINT('Ctrl Pts',(19.8452025226348,33.9975550767331,1.89531295213031));
#157672=CARTESIAN_POINT('Ctrl Pts',(16.6056244330345,33.7138905873978,11.0307581330315));
#157673=CARTESIAN_POINT('Ctrl Pts',(9.44045430743507,33.4302260980627,17.5585364623509));
#157674=CARTESIAN_POINT('Ctrl Pts',(0.0435830510866937,33.1465616087275,
19.9354472601053));
#157675=CARTESIAN_POINT('Ctrl Pts',(-9.36364550039437,32.8628971193925,
17.5996481914089));
#157676=CARTESIAN_POINT('Ctrl Pts',(-16.5571953167351,32.5792326300572,
11.1032026508149));
#157677=CARTESIAN_POINT('Ctrl Pts',(-19.8368305482356,32.2955681407222,
1.98211423944718));
#157678=CARTESIAN_POINT('Ctrl Pts',(-18.4265999691035,32.0119036513869,
-7.60786617228895));
#157679=CARTESIAN_POINT('Ctrl Pts',(-12.6611685974154,31.7282391620518,
-15.3987026344836));
#157680=CARTESIAN_POINT('Ctrl Pts',(-3.90087927873828,31.4445746727167,
-19.5506103385464));
#157681=CARTESIAN_POINT('Ctrl Pts',(2.55132695173345,31.2554650131599,-19.2349378570825));
#157682=CARTESIAN_POINT('Ctrl Pts',(5.55152620782898,31.1609101833815,-18.3260867174061));
#157683=CARTESIAN_POINT('Ctrl Pts',(2.30651117940881,54.2861781151759,19.095415771535));
#157684=CARTESIAN_POINT('Ctrl Pts',(-0.819544023557087,54.1916232853975,
19.4730080355294));
#157685=CARTESIAN_POINT('Ctrl Pts',(-7.25786099066229,54.0025136258408,
18.6636921445274));
#157686=CARTESIAN_POINT('Ctrl Pts',(-15.2027553932093,53.7188491365056,
13.0332767668349));
#157687=CARTESIAN_POINT('Ctrl Pts',(-19.5523252673849,53.4351846471705,
4.32341528536645));
#157688=CARTESIAN_POINT('Ctrl Pts',(-19.2803959783241,53.1515201578353,
-5.40928860470038));
#157689=CARTESIAN_POINT('Ctrl Pts',(-14.4502302294709,52.8678556685001,
-13.8628424617997));
#157690=CARTESIAN_POINT('Ctrl Pts',(-6.20419344545305,52.584191179165,-19.0394093823357));
#157691=CARTESIAN_POINT('Ctrl Pts',(3.50860379932289,52.3005266898299,-19.7149513312436));
#157692=CARTESIAN_POINT('Ctrl Pts',(12.3919221404827,52.0168622004947,-15.7299179049459));
#157693=CARTESIAN_POINT('Ctrl Pts',(18.3458052169007,51.7331977111596,-8.02629874805898));
#157694=CARTESIAN_POINT('Ctrl Pts',(19.9627194082814,51.4495332218244,1.57472917578388));
#157695=CARTESIAN_POINT('Ctrl Pts',(16.8604416826627,51.1658687324893,10.8034965618895));
#157696=CARTESIAN_POINT('Ctrl Pts',(9.77234392496671,50.8822042431541,17.4783085254085));
#157697=CARTESIAN_POINT('Ctrl Pts',(0.374060295795806,50.598539753819,20.0212407328584));
#157698=CARTESIAN_POINT('Ctrl Pts',(-9.11265207573848,50.3148752644838,
17.8311402970578));
#157699=CARTESIAN_POINT('Ctrl Pts',(-16.4451283519559,50.0312107751487,
11.4257493064833));
#157700=CARTESIAN_POINT('Ctrl Pts',(-19.8899678026295,49.7475462858135,
2.31930496458734));
#157701=CARTESIAN_POINT('Ctrl Pts',(-18.6328083061265,49.4638817964784,
-7.33542419140319));
#157702=CARTESIAN_POINT('Ctrl Pts',(-12.9708431608012,49.1802173071432,
-15.2560552573004));
#157703=CARTESIAN_POINT('Ctrl Pts',(-4.24256384168543,48.8965528178081,
-19.5701468034783));
#157704=CARTESIAN_POINT('Ctrl Pts',(5.48865979200988,48.612888328473,-19.2578453553527));
#157705=CARTESIAN_POINT('Ctrl Pts',(13.9223613669416,48.3292238391378,-14.392979120547));
#157706=CARTESIAN_POINT('Ctrl Pts',(19.0648093825124,48.0455593498027,-6.125605047679));
#157707=CARTESIAN_POINT('Ctrl Pts',(19.700326424804,47.7618948604675,3.58986528489379));
#157708=CARTESIAN_POINT('Ctrl Pts',(15.6786759283413,47.4782303711324,12.4566895734256));
#157709=CARTESIAN_POINT('Ctrl Pts',(7.95057818874294,47.1945658817972,18.3787458893891));
#157710=CARTESIAN_POINT('Ctrl Pts',(-1.65704042042933,46.9109013924621,
19.9560570014168));
#157711=CARTESIAN_POINT('Ctrl Pts',(-10.8729338017748,46.6272369031269,
16.8157457325575));
#157712=CARTESIAN_POINT('Ctrl Pts',(-17.518459908376,46.3435724137918,9.70018331983056));
#157713=CARTESIAN_POINT('Ctrl Pts',(-20.0226128700314,46.0599079244566,
0.291492463665673));
#157714=CARTESIAN_POINT('Ctrl Pts',(-17.7934096083299,45.7762434351215,
-9.18610736437879));
#157715=CARTESIAN_POINT('Ctrl Pts',(-11.3578349478834,45.4925789457863,
-16.4921065754567));
#157716=CARTESIAN_POINT('Ctrl Pts',(-2.23726212643448,45.2089144564512,
-19.89936310984));
#157717=CARTESIAN_POINT('Ctrl Pts',(7.41220063951033,44.9252499671161,-18.6023997290475));
#157718=CARTESIAN_POINT('Ctrl Pts',(15.3094152721255,44.6415854777809,-12.9078192590863));
#157719=CARTESIAN_POINT('Ctrl Pts',(19.5874760747776,44.3579209884458,-4.16182352096272));
#157720=CARTESIAN_POINT('Ctrl Pts',(19.2350472215369,44.0742564991106,5.56802948850576));
#157721=CARTESIAN_POINT('Ctrl Pts',(14.3354430788454,43.7905920097754,13.9815973956057));
#157722=CARTESIAN_POINT('Ctrl Pts',(6.04693264542922,43.5069275204403,19.0899083177805));
#157723=CARTESIAN_POINT('Ctrl Pts',(-3.67107584877064,43.2232630311051,
19.685354863761));
#157724=CARTESIAN_POINT('Ctrl Pts',(-12.5212400796854,42.93959854177,15.6271731566047));
#157725=CARTESIAN_POINT('Ctrl Pts',(-18.411376563963,42.6559340524348,7.87471948831073));
#157726=CARTESIAN_POINT('Ctrl Pts',(-19.9490539358611,42.3722695630997,
-1.73932201266128));
#157727=CARTESIAN_POINT('Ctrl Pts',(-16.770764455154,42.0886050737645,-10.9421868741751));
#157728=CARTESIAN_POINT('Ctrl Pts',(-9.62785742828906,41.8049405844294,
-17.5583129981261));
#157729=CARTESIAN_POINT('Ctrl Pts',(-0.208919836796794,41.5212760950943,
-20.0236446857564));
#157730=CARTESIAN_POINT('Ctrl Pts',(9.25940651410001,41.2376116057591,-17.7553762282377));
#157731=CARTESIAN_POINT('Ctrl Pts',(16.5388042904544,40.953947116424,-11.2897274830562));
#157732=CARTESIAN_POINT('Ctrl Pts',(19.9084200257014,40.6702826270888,-2.15518121740963));
#157733=CARTESIAN_POINT('Ctrl Pts',(18.5716747860965,40.3866181377537,7.48885102262636));
#157734=CARTESIAN_POINT('Ctrl Pts',(12.8445758500108,40.1029536484185,15.3625149384123));
#157735=CARTESIAN_POINT('Ctrl Pts',(4.08101242096352,39.8192891590834,19.6044722351703));
#157736=CARTESIAN_POINT('Ctrl Pts',(-5.64730449284705,39.5356246697482,
19.2119219747716));
#157737=CARTESIAN_POINT('Ctrl Pts',(-14.0405956515267,39.2519601804131,
14.2776632454304));
#157738=CARTESIAN_POINT('Ctrl Pts',(-19.1146826065254,38.968295691078,5.96815740840464));
#157739=CARTESIAN_POINT('Ctrl Pts',(-19.6700485304213,38.6846312017428,
-3.75222398190641));
#157740=CARTESIAN_POINT('Ctrl Pts',(-15.5754046264532,38.4009667124077,
-12.5855776475278));
#157741=CARTESIAN_POINT('Ctrl Pts',(-7.79872686910231,38.1173022230725,
-18.4436941316252));
#157742=CARTESIAN_POINT('Ctrl Pts',(1.82157402568654,37.8336377337374,-19.9417116132913));
#157743=CARTESIAN_POINT('Ctrl Pts',(11.0112538619422,37.5499732444022,-16.7254979713585));
#157744=CARTESIAN_POINT('Ctrl Pts',(17.5978674881561,37.2663087550671,-9.55536780369744));
#157745=CARTESIAN_POINT('Ctrl Pts',(20.0243359762019,36.9826442657319,-0.126343657163793));
#157746=CARTESIAN_POINT('Ctrl Pts',(17.7170408968388,36.6989797763968,9.33254819711234));
#157747=CARTESIAN_POINT('Ctrl Pts',(11.2214280239995,36.4153152870616,16.5852207431317));
#157748=CARTESIAN_POINT('Ctrl Pts',(2.0730636554624,36.1316507977265,19.917138376873));
#157749=CARTESIAN_POINT('Ctrl Pts',(-7.56537404599768,35.8479863083913,
18.5406340076227));
#157750=CARTESIAN_POINT('Ctrl Pts',(-15.4153533533233,35.5643218190562,
12.7811140088841));
#157751=CARTESIAN_POINT('Ctrl Pts',(-19.6211349863809,35.280657329721,4.00013190868774));
#157752=CARTESIAN_POINT('Ctrl Pts',(-19.1884700311734,34.9969928403859,
-5.72648343847778));
#157753=CARTESIAN_POINT('Ctrl Pts',(-14.219640555188,34.7133283510507,-14.0993551699416));
#157754=CARTESIAN_POINT('Ctrl Pts',(-5.88928077243528,34.4296638617156,
-19.1391317496443));
#157755=CARTESIAN_POINT('Ctrl Pts',(3.83330849634148,34.1459993723804,-19.6544078404778));
#157756=CARTESIAN_POINT('Ctrl Pts',(12.6497008000794,33.8623348830454,-15.5233709085905));
#157757=CARTESIAN_POINT('Ctrl Pts',(18.4756988050768,33.5786703937101,-7.72260224026285));
#157758=CARTESIAN_POINT('Ctrl Pts',(19.9340286405109,33.2950059043751,1.90379628903132));
#157759=CARTESIAN_POINT('Ctrl Pts',(16.6799500739787,33.0113414150398,11.0801311444916));
#157760=CARTESIAN_POINT('Ctrl Pts',(9.48270965901884,32.7276769257048,17.6371275766456));
#157761=CARTESIAN_POINT('Ctrl Pts',(0.0437773165171389,32.4440124363696,
20.0246770301167));
#157762=CARTESIAN_POINT('Ctrl Pts',(-9.40555504064084,32.1603479470344,
17.6784235811412));
#157763=CARTESIAN_POINT('Ctrl Pts',(-16.6313076075072,31.8766834576993,
11.1528992674491));
#157764=CARTESIAN_POINT('Ctrl Pts',(-19.9256126938554,31.5930189683641,
1.99098745962569));
#157765=CARTESIAN_POINT('Ctrl Pts',(-18.5090891610392,31.309354479029,-7.64192132385965));
#157766=CARTESIAN_POINT('Ctrl Pts',(-12.71781356794,31.0256899896938,-15.4676207891775));
#157767=CARTESIAN_POINT('Ctrl Pts',(-3.91839426586458,30.7420255003587,
-19.6381296717053));
#157768=CARTESIAN_POINT('Ctrl Pts',(2.56283670588982,30.5529158408019,-19.3210134924979));
#157769=CARTESIAN_POINT('Ctrl Pts',(5.57637687068598,30.4583610110235,-18.4081209878848));
#157770=CARTESIAN_POINT('Ctrl Pts',(2.33374636495171,53.9527937446315,19.3208936257936));
#157771=CARTESIAN_POINT('Ctrl Pts',(-0.829248422667396,53.8582389148531,
19.7029477756138));
#157772=CARTESIAN_POINT('Ctrl Pts',(-7.34354585410623,53.6691292552963,
18.8840738821721));
#157773=CARTESIAN_POINT('Ctrl Pts',(-15.3822785181642,53.3854647659611,
13.1871750649224));
#157774=CARTESIAN_POINT('Ctrl Pts',(-19.7831968630274,53.101800276626,4.37446637135565));
#157775=CARTESIAN_POINT('Ctrl Pts',(-19.5080623893974,52.8181357872909,
-5.47316184725222));
#157776=CARTESIAN_POINT('Ctrl Pts',(-14.6208587530193,52.5344712979557,
-14.0265360699875));
#157777=CARTESIAN_POINT('Ctrl Pts',(-6.27745355195996,52.2508068086206,
-19.2642282553663));
#157778=CARTESIAN_POINT('Ctrl Pts',(3.55003392220998,51.9671423192855,-19.9477470874941));
#157779=CARTESIAN_POINT('Ctrl Pts',(12.5382468409166,51.6834778299502,-15.9156580482648));
#157780=CARTESIAN_POINT('Ctrl Pts',(18.5624340365284,51.3998133406152,-8.12107393801096));
#157781=CARTESIAN_POINT('Ctrl Pts',(20.1984407894748,51.11614885128,1.59332370701814));
#157782=CARTESIAN_POINT('Ctrl Pts',(17.0595311629746,50.8324843619448,10.9310651261251));
#157783=CARTESIAN_POINT('Ctrl Pts',(9.88773654793256,50.5488198726097,17.6846938123581));
#157784=CARTESIAN_POINT('Ctrl Pts',(0.378477234066722,50.2651553832745,
20.2576531693827));
#157785=CARTESIAN_POINT('Ctrl Pts',(-9.220255013537,49.9814908939394,18.0416918499919));
#157786=CARTESIAN_POINT('Ctrl Pts',(-16.6393137622057,49.6978264046042,
11.5606654822436));
#157787=CARTESIAN_POINT('Ctrl Pts',(-20.1248301583836,49.4141619152691,
2.34669150600064));
#157788=CARTESIAN_POINT('Ctrl Pts',(-18.8528260196953,49.1304974259339,
-7.42204147604143));
#157789=CARTESIAN_POINT('Ctrl Pts',(-13.1240039304488,48.8468329365988,
-15.4361999968561));
#157790=CARTESIAN_POINT('Ctrl Pts',(-4.29266038004229,48.5631684472636,
-19.8012326864051));
#157791=CARTESIAN_POINT('Ctrl Pts',(5.55347033258617,48.2795039579286,-19.4852435574115));
#157792=CARTESIAN_POINT('Ctrl Pts',(14.0867577407393,47.9958394685933,-14.5629325869872));
#157793=CARTESIAN_POINT('Ctrl Pts',(19.2899282001191,47.7121749792582,-6.19793668959756));
#157794=CARTESIAN_POINT('Ctrl Pts',(19.9329494792741,47.4285104899231,3.63225470574316));
#157795=CARTESIAN_POINT('Ctrl Pts',(15.8638110071084,47.1448460005879,12.6037791756293));
#157796=CARTESIAN_POINT('Ctrl Pts',(8.04445926173514,46.8611815112528,18.5957636135555));
#157797=CARTESIAN_POINT('Ctrl Pts',(-1.67660688829753,46.5775170219176,
20.1916997433017));
#157798=CARTESIAN_POINT('Ctrl Pts',(-11.0013222871953,46.2938525325825,
17.0143074239265));
#157799=CARTESIAN_POINT('Ctrl Pts',(-17.7253193058069,46.0101880432473,
9.81472387231086));
#157800=CARTESIAN_POINT('Ctrl Pts',(-20.2590415090184,45.7265235539122,
0.29493443035139));
#157801=CARTESIAN_POINT('Ctrl Pts',(-18.003515634149,45.442859064577,-9.29457766622435));
#157802=CARTESIAN_POINT('Ctrl Pts',(-11.4919491854206,45.1591945752419,
-16.686846709373));
#157803=CARTESIAN_POINT('Ctrl Pts',(-2.26367989933175,44.8755300859068,
-20.1343364056486));
#157804=CARTESIAN_POINT('Ctrl Pts',(7.4997245066736,44.5918655965717,-18.8220583759174));
#157805=CARTESIAN_POINT('Ctrl Pts',(15.4901900910749,44.3082011072365,-13.0602358372585));
#157806=CARTESIAN_POINT('Ctrl Pts',(19.818766583145,44.0245366179013,-4.21096667111763));
#157807=CARTESIAN_POINT('Ctrl Pts',(19.4621762213813,43.7408721285662,5.63377723293615));
#157808=CARTESIAN_POINT('Ctrl Pts',(14.5047171550316,43.457207639231,14.1466932332251));
#157809=CARTESIAN_POINT('Ctrl Pts',(6.1183353172326,43.1735431498958,19.3153235056613));
#157810=CARTESIAN_POINT('Ctrl Pts',(-3.71442421055426,42.8898786605607,
19.9178011328182));
#157811=CARTESIAN_POINT('Ctrl Pts',(-12.6690918995096,42.6062141712256,
15.8117000864621));
#157812=CARTESIAN_POINT('Ctrl Pts',(-18.6287795937849,42.3225496818904,
7.96770481560604));
#157813=CARTESIAN_POINT('Ctrl Pts',(-20.1846139849791,42.0388851925553,
-1.75986006825288));
#157814=CARTESIAN_POINT('Ctrl Pts',(-16.968795003946,41.7552207032201,-11.0713931054995));
#157815=CARTESIAN_POINT('Ctrl Pts',(-9.74154395076786,41.4715562138849,
-17.7656429840776));
#157816=CARTESIAN_POINT('Ctrl Pts',(-0.211386779197954,41.1878917245499,
-20.2600855085073));
#157817=CARTESIAN_POINT('Ctrl Pts',(9.36874233825877,40.9042272352147,-17.9650331528156));
#157818=CARTESIAN_POINT('Ctrl Pts',(16.7340958347822,40.6205627458796,-11.4230375021171));
#157819=CARTESIAN_POINT('Ctrl Pts',(20.143500266308,40.3368982565444,-2.18062977226658));
#157820=CARTESIAN_POINT('Ctrl Pts',(18.7909706303448,40.0532337672093,7.57727998373896));
#157821=CARTESIAN_POINT('Ctrl Pts',(12.9962456448721,39.7695692778741,15.5439167625341));
#157822=CARTESIAN_POINT('Ctrl Pts',(4.12920134708626,39.4859047885389,19.83596343558));
#157823=CARTESIAN_POINT('Ctrl Pts',(-5.71398832296735,39.2022402992038,
19.4387779098239));
#157824=CARTESIAN_POINT('Ctrl Pts',(-14.2063881453439,38.9185758098687,
14.4462550526508));
#157825=CARTESIAN_POINT('Ctrl Pts',(-19.3403903312198,38.6349113205335,
6.03862989581119));
#157826=CARTESIAN_POINT('Ctrl Pts',(-19.9023140610512,38.3512468311984,
-3.79653054743685));
#157827=CARTESIAN_POINT('Ctrl Pts',(-15.7593202693022,38.0675823418632,
-12.7341891705786));
#157828=CARTESIAN_POINT('Ctrl Pts',(-7.89081486937766,37.7839178525281,
-18.6614787699108));
#157829=CARTESIAN_POINT('Ctrl Pts',(1.84308331972788,37.5002533631929,-20.1771849636682));
#157830=CARTESIAN_POINT('Ctrl Pts',(11.1412756418686,37.2165888738578,-16.9229940098332));
#157831=CARTESIAN_POINT('Ctrl Pts',(17.8056645367364,36.9329243845226,-9.66819836280189));
#157832=CARTESIAN_POINT('Ctrl Pts',(20.2607849617705,36.6492598951875,-0.127835533328253));
#157833=CARTESIAN_POINT('Ctrl Pts',(17.9262451547023,36.3655954058523,9.44274768420295));
#157834=CARTESIAN_POINT('Ctrl Pts',(11.3539315575162,36.0819309165172,16.7810603767059));
#157835=CARTESIAN_POINT('Ctrl Pts',(2.09754255944752,35.7982664271821,20.1523215644716));
#157836=CARTESIAN_POINT('Ctrl Pts',(-7.65470659712393,35.5146019378468,
18.7595633198508));
#157837=CARTESIAN_POINT('Ctrl Pts',(-15.5973790978621,35.2309374485118,
12.9320344411444));
#157838=CARTESIAN_POINT('Ctrl Pts',(-19.8528229416665,34.9472729591765,
4.04736579120533));
#157839=CARTESIAN_POINT('Ctrl Pts',(-19.4150490442561,34.6636084698415,
-5.79410222012417));
#157840=CARTESIAN_POINT('Ctrl Pts',(-14.3875472248033,34.3799439805062,
-14.265841500715));
#157841=CARTESIAN_POINT('Ctrl Pts',(-5.958821880042,34.0962794911712,-19.3651281722237));
#157842=CARTESIAN_POINT('Ctrl Pts',(3.87857251823525,33.812615001836,-19.8864886837395));
#157843=CARTESIAN_POINT('Ctrl Pts',(12.7990694868943,33.5289505125009,-15.7066721347278));
#157844=CARTESIAN_POINT('Ctrl Pts',(18.6938613723386,33.2452860231657,-7.81379135144242));
#157845=CARTESIAN_POINT('Ctrl Pts',(20.1694112394676,32.9616215338306,1.92627646367344));
#157846=CARTESIAN_POINT('Ctrl Pts',(16.8769083394267,32.6779570444954,11.2109662460333));
#157847=CARTESIAN_POINT('Ctrl Pts',(9.59468214488203,32.3942925551603,17.8453881855154));
#157848=CARTESIAN_POINT('Ctrl Pts',(0.0442944815207541,32.1106280658251,
20.2611300947005));
#157849=CARTESIAN_POINT('Ctrl Pts',(-9.51661707419267,31.82696357649,17.8871717394074));
#157850=CARTESIAN_POINT('Ctrl Pts',(-16.827690491154,31.5432990871548,11.2845938133513));
#157851=CARTESIAN_POINT('Ctrl Pts',(-20.160897833935,31.2596345978197,2.0144967918736));
#157852=CARTESIAN_POINT('Ctrl Pts',(-18.7276422245378,30.9759701084845,
-7.7321569348489));
#157853=CARTESIAN_POINT('Ctrl Pts',(-12.8679941277788,30.6923056191494,
-15.6502653565598));
#157854=CARTESIAN_POINT('Ctrl Pts',(-3.96464679805612,30.4086411298142,
-19.8700147927816));
#157855=CARTESIAN_POINT('Ctrl Pts',(2.5930722951385,30.2195314702575,-19.5491631551646));
#157856=CARTESIAN_POINT('Ctrl Pts',(5.64222249072293,30.1249766404791,-18.6254832946783));
#157857=CARTESIAN_POINT('Ctrl Pts',(2.35124930762599,53.8215594674016,19.4657990442344));
#157858=CARTESIAN_POINT('Ctrl Pts',(-0.835506991250132,53.7270046376232,
19.8507233170207));
#157859=CARTESIAN_POINT('Ctrl Pts',(-7.39859942014504,53.5378949780665,
19.0257055689461));
#157860=CARTESIAN_POINT('Ctrl Pts',(-15.4976584671439,53.2542304887313,
13.2860807705774));
#157861=CARTESIAN_POINT('Ctrl Pts',(-19.9315674705091,52.9705659993962,
4.40727512992929));
#157862=CARTESIAN_POINT('Ctrl Pts',(-19.6543777810312,52.686901510061,-5.51421105245925));
#157863=CARTESIAN_POINT('Ctrl Pts',(-14.7305154059551,52.4032370207259,
-14.1317366880123));
#157864=CARTESIAN_POINT('Ctrl Pts',(-6.32453584432345,52.1195725313907,
-19.4087120573804));
#157865=CARTESIAN_POINT('Ctrl Pts',(3.57665991873037,51.8359080420556,-20.0973573976942));
#157866=CARTESIAN_POINT('Ctrl Pts',(12.6322848940173,51.5522435527204,-16.0350272263897));
#157867=CARTESIAN_POINT('Ctrl Pts',(18.7016544212907,51.2685790633853,-8.18198288890697));
#157868=CARTESIAN_POINT('Ctrl Pts',(20.349931271475,50.9849145740501,1.60527381176158));
#157869=CARTESIAN_POINT('Ctrl Pts',(17.1874795446085,50.701250084715,11.0130493154522));
#157870=CARTESIAN_POINT('Ctrl Pts',(9.96189564787207,50.4175855953798,17.817330960666));
#157871=CARTESIAN_POINT('Ctrl Pts',(0.381315860574492,50.1339211060447,
20.4095877950711));
#157872=CARTESIAN_POINT('Ctrl Pts',(-9.2894079426539,49.8502566167095,18.177006522497));
#157873=CARTESIAN_POINT('Ctrl Pts',(-16.7641104433384,49.5665921273744,
11.6473717442925));
#157874=CARTESIAN_POINT('Ctrl Pts',(-20.2757685978253,49.2829276380392,
2.3642919503211));
#157875=CARTESIAN_POINT('Ctrl Pts',(-18.9942242871785,48.9992631487041,
-7.47770760311098));
#157876=CARTESIAN_POINT('Ctrl Pts',(-13.2224354029705,48.715598659369,-15.551973193893));
#157877=CARTESIAN_POINT('Ctrl Pts',(-4.32485580474053,48.4319341700338,
-19.9497441085197));
#157878=CARTESIAN_POINT('Ctrl Pts',(5.59512197058797,48.1482696806987,-19.6313850263131));
#157879=CARTESIAN_POINT('Ctrl Pts',(14.1924099725268,47.8646051913635,-14.6721561824506));
#157880=CARTESIAN_POINT('Ctrl Pts',(19.4346047823582,47.5809407020284,-6.24442189617503));
#157881=CARTESIAN_POINT('Ctrl Pts',(20.0824487918183,47.2972762126932,3.65949701536888));
#157882=CARTESIAN_POINT('Ctrl Pts',(15.9827913337385,47.0136117233581,12.6983089051158));
#157883=CARTESIAN_POINT('Ctrl Pts',(8.10479359061364,46.7299472340229,18.7352338850897));
#157884=CARTESIAN_POINT('Ctrl Pts',(-1.68918162428795,46.4462827446878,
20.3431397112677));
#157885=CARTESIAN_POINT('Ctrl Pts',(-11.0838334138429,46.1626182553526,
17.1419166001721));
#157886=CARTESIAN_POINT('Ctrl Pts',(-17.858261149336,45.8789537660175,9.8883353803916));
#157887=CARTESIAN_POINT('Ctrl Pts',(-20.4109865476307,45.5952892766824,
0.297146471004314));
#157888=CARTESIAN_POINT('Ctrl Pts',(-18.1385439807257,45.3116247873472,
-9.3642880205741));
#157889=CARTESIAN_POINT('Ctrl Pts',(-11.578140067745,45.027960298012,-16.8119998942583));
#157890=CARTESIAN_POINT('Ctrl Pts',(-2.28065774744747,44.7442958086769,
-20.2853461422755));
#157891=CARTESIAN_POINT('Ctrl Pts',(7.55597326499919,44.4606313193418,-18.9632258830484));
#157892=CARTESIAN_POINT('Ctrl Pts',(15.6063682197616,44.1769668300066,-13.1581890418903));
#157893=CARTESIAN_POINT('Ctrl Pts',(19.9674095114092,43.8933023406715,-4.24254938410794));
#157894=CARTESIAN_POINT('Ctrl Pts',(19.6081446827283,43.6096378513363,5.67603118156499));
#157895=CARTESIAN_POINT('Ctrl Pts',(14.6135041283542,43.3259733620011,14.2527949877728));
#157896=CARTESIAN_POINT('Ctrl Pts',(6.16422350476639,43.042308872666,19.4601905554954));
#157897=CARTESIAN_POINT('Ctrl Pts',(-3.74228280050009,42.7586443833308,
20.0671868310929));
#157898=CARTESIAN_POINT('Ctrl Pts',(-12.7641114816057,42.4749798939957,
15.9302895754612));
#157899=CARTESIAN_POINT('Ctrl Pts',(-18.7684974888008,42.1913154046606,
8.02746347769871));
#157900=CARTESIAN_POINT('Ctrl Pts',(-20.3360008089787,41.9076509153254,
-1.77305921224517));
#157901=CARTESIAN_POINT('Ctrl Pts',(-17.0960628320381,41.6239864259903,
-11.1544297709883));
#157902=CARTESIAN_POINT('Ctrl Pts',(-9.81460660139152,41.3403219366551,
-17.8988872596267));
#157903=CARTESIAN_POINT('Ctrl Pts',(-0.212972203281963,41.05665744732,-20.4120383772306));
#157904=CARTESIAN_POINT('Ctrl Pts',(9.4390089358025,40.7729929579848,-18.0997728765514));
#157905=CARTESIAN_POINT('Ctrl Pts',(16.8596033933025,40.4893284686497,-11.5087115392406));
#157906=CARTESIAN_POINT('Ctrl Pts',(20.2945787328974,40.2056639793145,-2.1969847352987));
#157907=CARTESIAN_POINT('Ctrl Pts',(18.9319049759662,39.9219994899794,7.63411041666903));
#157908=CARTESIAN_POINT('Ctrl Pts',(13.093718916026,39.6383350006442,15.6604978471634));
#157909=CARTESIAN_POINT('Ctrl Pts',(4.16017081115702,39.3546705113091,19.9847353421279));
#157910=CARTESIAN_POINT('Ctrl Pts',(-5.75684386358992,39.0710060219739,
19.5845708812619));
#157911=CARTESIAN_POINT('Ctrl Pts',(-14.3129376182953,38.7873415326388,
14.5546035537782));
#157912=CARTESIAN_POINT('Ctrl Pts',(-19.4854453850015,38.5036770433037,
6.08392028392143));
#157913=CARTESIAN_POINT('Ctrl Pts',(-20.0515836045849,38.2200125539685,
-3.82500494393612));
#157914=CARTESIAN_POINT('Ctrl Pts',(-15.8775169039141,37.9363480646334,
-12.8296969893646));
#157915=CARTESIAN_POINT('Ctrl Pts',(-7.94999684842001,37.6526835752982,
-18.8014419123425));
#157916=CARTESIAN_POINT('Ctrl Pts',(1.85690664725514,37.3690190859631,-20.3285160691912));
#157917=CARTESIAN_POINT('Ctrl Pts',(11.2248364340646,37.0853545966279,-17.0499183254338));
#157918=CARTESIAN_POINT('Ctrl Pts',(17.9392089783277,36.8016901072928,-9.74071091345282));
#157919=CARTESIAN_POINT('Ctrl Pts',(20.4127430764758,36.5180256179576,-0.128794313881315));
#157920=CARTESIAN_POINT('Ctrl Pts',(18.0606939641767,36.2343611286225,9.51356932997501));
#157921=CARTESIAN_POINT('Ctrl Pts',(11.43908729248,35.9506966392873,16.9069201744589));
#157922=CARTESIAN_POINT('Ctrl Pts',(2.11327435920437,35.6670321499522,20.3034661917574));
#157923=CARTESIAN_POINT('Ctrl Pts',(-7.71211773807824,35.383367660617,18.9002621072099));
#157924=CARTESIAN_POINT('Ctrl Pts',(-15.7143611560603,35.0997031712819,
13.0290261211728));
#157925=CARTESIAN_POINT('Ctrl Pts',(-20.0017212960129,34.8160386819467,
4.07772147968603));
#157926=CARTESIAN_POINT('Ctrl Pts',(-19.5606640472924,34.5323741926116,
-5.83755862393481));
#157927=CARTESIAN_POINT('Ctrl Pts',(-14.4954554093758,34.2487097032764,
-14.3728368800661));
#157928=CARTESIAN_POINT('Ctrl Pts',(-6.00351370203096,33.9650452139413,
-19.5103687631338));
#157929=CARTESIAN_POINT('Ctrl Pts',(3.90766224405355,33.6813807246061,-20.0356395340063));
#157930=CARTESIAN_POINT('Ctrl Pts',(12.8950639041969,33.397716235271,-15.8244739049259));
#157931=CARTESIAN_POINT('Ctrl Pts',(18.8340674097308,33.1140517459358,-7.87239564088531));
#157932=CARTESIAN_POINT('Ctrl Pts',(20.3206839976297,32.8303872566008,1.94072373947406));
#157933=CARTESIAN_POINT('Ctrl Pts',(17.0034870942043,32.5467227672655,11.2950497442454));
#157934=CARTESIAN_POINT('Ctrl Pts',(9.66664314302491,32.2630582779305,17.9792305213566));
#157935=CARTESIAN_POINT('Ctrl Pts',(0.0446270390856308,31.9793937885952,
20.4130908725821));
#157936=CARTESIAN_POINT('Ctrl Pts',(-9.58799343370268,31.6957292992602,
18.0213273453348));
#157937=CARTESIAN_POINT('Ctrl Pts',(-16.9538986553872,31.4120648099249,
11.3692298036081));
#157938=CARTESIAN_POINT('Ctrl Pts',(-20.3121095021436,31.1284003205899,
2.02960514964943));
#157939=CARTESIAN_POINT('Ctrl Pts',(-18.8680961779327,30.8447358312547,
-7.79014778567339));
#157940=CARTESIAN_POINT('Ctrl Pts',(-12.9645164222397,30.5610713419195,
-15.7676464364222));
#157941=CARTESIAN_POINT('Ctrl Pts',(-3.99435877262015,30.2774068525844,
-20.0190370340731));
#157942=CARTESIAN_POINT('Ctrl Pts',(2.61248231763768,30.0882971930276,-19.6957920450376));
#157943=CARTESIAN_POINT('Ctrl Pts',(5.68453878451291,29.9937423632492,-18.7651731818414));
#157944=CARTESIAN_POINT('Ctrl Pts',(2.35186803664952,53.8169203357015,19.4709214507763));
#157945=CARTESIAN_POINT('Ctrl Pts',(-0.835728231649532,53.7223655059232,
19.8559471824094));
#157946=CARTESIAN_POINT('Ctrl Pts',(-7.40054556370451,53.5332558463665,
19.0307122490736));
#157947=CARTESIAN_POINT('Ctrl Pts',(-15.5017371483404,53.2495913570312,
13.2895770872723));
#157948=CARTESIAN_POINT('Ctrl Pts',(-19.9368123714836,52.9659268676962,
4.40843491954487));
#157949=CARTESIAN_POINT('Ctrl Pts',(-19.6595500301255,52.682262378361,-5.51566214186331));
#157950=CARTESIAN_POINT('Ctrl Pts',(-14.7343917686363,52.3985978890259,
-14.1354555298595));
#157951=CARTESIAN_POINT('Ctrl Pts',(-6.3262002033585,52.1149333996907,-19.4138195597816));
#157952=CARTESIAN_POINT('Ctrl Pts',(3.57760114770736,51.8312689103556,-20.1026461221598));
#157953=CARTESIAN_POINT('Ctrl Pts',(12.6356091391944,51.5476044210204,-16.0392469268364));
#157954=CARTESIAN_POINT('Ctrl Pts',(18.706575861892,51.2639399316853,-8.18413602032115));
#157955=CARTESIAN_POINT('Ctrl Pts',(20.3552864600137,50.98027544235,1.60569624796426));
#157956=CARTESIAN_POINT('Ctrl Pts',(17.1920025198992,50.6966109530149,11.0159474565449));
#157957=CARTESIAN_POINT('Ctrl Pts',(9.96451717205493,50.4129464636797,17.8220196838587));
#157958=CARTESIAN_POINT('Ctrl Pts',(0.381416206021541,50.1292819743447,
20.4149586840892));
#157959=CARTESIAN_POINT('Ctrl Pts',(-9.29185249869818,49.8456174850094,
18.18178989617));
#157960=CARTESIAN_POINT('Ctrl Pts',(-16.7685220060165,49.5619529956743,
11.6504368106559));
#157961=CARTESIAN_POINT('Ctrl Pts',(-20.2811042716596,49.2782885063392,
2.36491412602784));
#157962=CARTESIAN_POINT('Ctrl Pts',(-18.999222715934,48.9946240170041,-7.47967540070289));
#157963=CARTESIAN_POINT('Ctrl Pts',(-13.2259149555241,48.7109595276689,
-15.5560657764083));
#157964=CARTESIAN_POINT('Ctrl Pts',(-4.32599391300361,48.4272950383338,
-19.9549939872915));
#157965=CARTESIAN_POINT('Ctrl Pts',(5.59659435599133,48.1436305489987,-19.6365511272388));
#157966=CARTESIAN_POINT('Ctrl Pts',(14.1961447789205,47.8599660596635,-14.6760172365503));
#157967=CARTESIAN_POINT('Ctrl Pts',(19.4397190995403,47.5763015703284,-6.24606514822754));
#157968=CARTESIAN_POINT('Ctrl Pts',(20.0877335925167,47.2926370809931,3.66046003101415));
#157969=CARTESIAN_POINT('Ctrl Pts',(15.9869972882849,47.0089725916581,12.7016505310532));
#157970=CARTESIAN_POINT('Ctrl Pts',(8.1069264091395,46.7253081023228,18.7401641591884));
#157971=CARTESIAN_POINT('Ctrl Pts',(-1.68962614120521,46.4416436129877,
20.3484931141353));
#157972=CARTESIAN_POINT('Ctrl Pts',(-11.0867501821699,46.1579791236525,
17.1464275845524));
#157973=CARTESIAN_POINT('Ctrl Pts',(-17.8629606435048,45.8743146343175,
9.89093754720224));
#157974=CARTESIAN_POINT('Ctrl Pts',(-20.4163578047457,45.5906501449824,
0.297224666641401));
#157975=CARTESIAN_POINT('Ctrl Pts',(-18.1433172327772,45.3069856556472,
-9.36675228160036));
#157976=CARTESIAN_POINT('Ctrl Pts',(-11.5811869154352,45.023321166312,-16.8164240593439));
#157977=CARTESIAN_POINT('Ctrl Pts',(-2.28125791437836,44.7396566769769,
-20.2906843364653));
#157978=CARTESIAN_POINT('Ctrl Pts',(7.557961658606,44.4559921876418,-18.9682161544255));
#157979=CARTESIAN_POINT('Ctrl Pts',(15.6104751166106,44.1723276983066,-13.1616516876741));
#157980=CARTESIAN_POINT('Ctrl Pts',(19.9726640389233,43.8886632089715,-4.24366583301215));
#157981=CARTESIAN_POINT('Ctrl Pts',(19.6133046678369,43.6049987196362,5.67752485864902));
#157982=CARTESIAN_POINT('Ctrl Pts',(14.6173497478612,43.321334230301,14.256545684796));
#157983=CARTESIAN_POINT('Ctrl Pts',(6.16584565219571,43.037669740966,19.465311605707));
#157984=CARTESIAN_POINT('Ctrl Pts',(-3.74326760165467,42.7540052516307,
20.0724676155269));
#157985=CARTESIAN_POINT('Ctrl Pts',(-12.7674704238328,42.4703407622956,
15.9344817138973));
#157986=CARTESIAN_POINT('Ctrl Pts',(-18.7734365163896,42.1866762729606,
8.0295759464037));
#157987=CARTESIAN_POINT('Ctrl Pts',(-20.3413523332071,41.9030117836254,
-1.7735258019853));
#157988=CARTESIAN_POINT('Ctrl Pts',(-17.1005617497612,41.6193472942903,
-11.1573651171133));
#157989=CARTESIAN_POINT('Ctrl Pts',(-9.81718936609107,41.3356828049551,
-17.9035974447674));
#157990=CARTESIAN_POINT('Ctrl Pts',(-0.213028248023332,41.05201831562,-20.41740991114));
#157991=CARTESIAN_POINT('Ctrl Pts',(9.44149286002567,40.7683538262848,-18.1045359257855));
#157992=CARTESIAN_POINT('Ctrl Pts',(16.8640400854962,40.4846893369497,-11.5117401164529));
#157993=CARTESIAN_POINT('Ctrl Pts',(20.2999193566913,40.2010248476145,-2.19756288324188));
#157994=CARTESIAN_POINT('Ctrl Pts',(18.9368870050839,39.9173603582794,7.63611937247311));
#157995=CARTESIAN_POINT('Ctrl Pts',(13.0971645961613,39.6336958689442,15.6646189885051));
#157996=CARTESIAN_POINT('Ctrl Pts',(4.16126558171192,39.350031379609,19.9899944290244));
#157997=CARTESIAN_POINT('Ctrl Pts',(-5.75835880695092,39.0663668902739,
19.5897246628022));
#157998=CARTESIAN_POINT('Ctrl Pts',(-14.3167041421641,38.7827024009388,
14.558433673293));
#157999=CARTESIAN_POINT('Ctrl Pts',(-19.4905730811527,38.4990379116037,
6.08552129914113));
#158000=CARTESIAN_POINT('Ctrl Pts',(-20.0568602829488,38.2153734222685,
-3.82601151385237));
#158001=CARTESIAN_POINT('Ctrl Pts',(-15.8816951549476,37.9317089329334,
-12.8330731907587));
#158002=CARTESIAN_POINT('Ctrl Pts',(-7.95208893137916,37.6480444435982,
-18.8063896094275));
#158003=CARTESIAN_POINT('Ctrl Pts',(1.85739530188323,37.3643799542631,-20.3338656237715));
#158004=CARTESIAN_POINT('Ctrl Pts',(11.2277903080687,37.0807154649279,-17.0544050999903));
#158005=CARTESIAN_POINT('Ctrl Pts',(17.9439297743379,36.7970509755928,-9.74327423211832));
#158006=CARTESIAN_POINT('Ctrl Pts',(20.4181147958306,36.5133864862576,-0.128828206773863));
#158007=CARTESIAN_POINT('Ctrl Pts',(18.0654467295916,36.2297219969225,9.51607287515306));
#158008=CARTESIAN_POINT('Ctrl Pts',(11.4420975477109,35.9460575075872,16.9113693183094));
#158009=CARTESIAN_POINT('Ctrl Pts',(2.11383047832578,35.6623930182522,20.308809154332));
#158010=CARTESIAN_POINT('Ctrl Pts',(-7.71414722191097,35.378728528917,18.905235809343));
#158011=CARTESIAN_POINT('Ctrl Pts',(-15.7184964718176,35.0950640395819,
13.0324547770618));
#158012=CARTESIAN_POINT('Ctrl Pts',(-20.006984852839,34.8113995502467,4.07879455327383));
#158013=CARTESIAN_POINT('Ctrl Pts',(-19.5658115376498,34.5277350609116,
-5.83909480780952));
#158014=CARTESIAN_POINT('Ctrl Pts',(-14.4992699637004,34.2440705715764,
-14.3766191667262));
#158015=CARTESIAN_POINT('Ctrl Pts',(-6.00509355793826,33.9604060822413,
-19.5155030180225));
#158016=CARTESIAN_POINT('Ctrl Pts',(3.90869056586123,33.6767415929061,-20.0409120165633));
#158017=CARTESIAN_POINT('Ctrl Pts',(12.8984573068486,33.393077103571,-15.8286381975024));
#158018=CARTESIAN_POINT('Ctrl Pts',(18.8390236931527,33.1094126142358,-7.87446730251712));
#158019=CARTESIAN_POINT('Ctrl Pts',(20.3260314896307,32.8257481249007,1.94123445067361));
#158020=CARTESIAN_POINT('Ctrl Pts',(17.0079616531857,32.5420836355655,11.2980220959072));
#158021=CARTESIAN_POINT('Ctrl Pts',(9.66918696430926,32.2584191462305,17.9839618479286));
#158022=CARTESIAN_POINT('Ctrl Pts',(0.0446387949955499,31.9747546568951,
20.4184626860802));
#158023=CARTESIAN_POINT('Ctrl Pts',(-9.59051658801136,31.6910901675601,
18.0260697460044));
#158024=CARTESIAN_POINT('Ctrl Pts',(-16.9583601139928,31.4074256782248,
11.3722216858637));
#158025=CARTESIAN_POINT('Ctrl Pts',(-20.3174548346148,31.1237611888899,
2.03013923009681));
#158026=CARTESIAN_POINT('Ctrl Pts',(-18.8730612251852,30.8400966995547,
-7.79219776225003));
#158027=CARTESIAN_POINT('Ctrl Pts',(-12.9679284853489,30.5564322102195,
-15.7717958575954));
#158028=CARTESIAN_POINT('Ctrl Pts',(-3.99540909092099,30.2727677208844,
-20.0243049703027));
#158029=CARTESIAN_POINT('Ctrl Pts',(2.61316846193303,30.0836580613276,-19.7009753762946));
#158030=CARTESIAN_POINT('Ctrl Pts',(5.68603466549838,29.9891032315492,-18.7701112193526));
#158031=CARTESIAN_POINT('Ctrl Pts',(2.35248676567306,53.8122812040015,19.4760438573182));
#158032=CARTESIAN_POINT('Ctrl Pts',(-0.835949472048931,53.7177263742231,
19.8611710477982));
#158033=CARTESIAN_POINT('Ctrl Pts',(-7.40249170726399,53.5286167146664,
19.035718929201));
#158034=CARTESIAN_POINT('Ctrl Pts',(-15.5058158295368,53.2449522253312,
13.2930734039672));
#158035=CARTESIAN_POINT('Ctrl Pts',(-19.9420572724581,52.9612877359961,
4.40959470916045));
#158036=CARTESIAN_POINT('Ctrl Pts',(-19.6647222792197,52.6776232466609,
-5.51711323126738));
#158037=CARTESIAN_POINT('Ctrl Pts',(-14.7382681313176,52.3939587573258,
-14.1391743717067));
#158038=CARTESIAN_POINT('Ctrl Pts',(-6.32786456239355,52.1102942679906,
-19.4189270621828));
#158039=CARTESIAN_POINT('Ctrl Pts',(3.57854237668436,51.8266297786555,-20.1079348466254));
#158040=CARTESIAN_POINT('Ctrl Pts',(12.6389333843715,51.5429652893203,-16.0434666272831));
#158041=CARTESIAN_POINT('Ctrl Pts',(18.7114973024933,51.2593007999852,-8.18628915173532));
#158042=CARTESIAN_POINT('Ctrl Pts',(20.3606416485524,50.97563631065,1.60611868416694));
#158043=CARTESIAN_POINT('Ctrl Pts',(17.19652549519,50.6919718213149,11.0188455976376));
#158044=CARTESIAN_POINT('Ctrl Pts',(9.96713869623779,50.4083073319797,17.8267084070514));
#158045=CARTESIAN_POINT('Ctrl Pts',(0.38151655146859,50.1246428426446,20.4203295731073));
#158046=CARTESIAN_POINT('Ctrl Pts',(-9.29429705474246,49.8409783533094,
18.1865732698431));
#158047=CARTESIAN_POINT('Ctrl Pts',(-16.7729335686945,49.5573138639743,
11.6535018770193));
#158048=CARTESIAN_POINT('Ctrl Pts',(-20.2864399454939,49.2736493746391,
2.36553630173456));
#158049=CARTESIAN_POINT('Ctrl Pts',(-19.0042211446896,48.989984885304,-7.4816431982948));
#158050=CARTESIAN_POINT('Ctrl Pts',(-13.2293945080778,48.7063203959688,
-15.5601583589236));
#158051=CARTESIAN_POINT('Ctrl Pts',(-4.3271320212667,48.4226559066337,-19.9602438660632));
#158052=CARTESIAN_POINT('Ctrl Pts',(5.5980667413947,48.1389914172986,-19.6417172281645));
#158053=CARTESIAN_POINT('Ctrl Pts',(14.1998795853142,47.8553269279634,-14.6798782906499));
#158054=CARTESIAN_POINT('Ctrl Pts',(19.4448334167225,47.5716624386283,-6.24770840028006));
#158055=CARTESIAN_POINT('Ctrl Pts',(20.0930183932152,47.2879979492931,3.66142304665942));
#158056=CARTESIAN_POINT('Ctrl Pts',(15.9912032428313,47.004333459958,12.7049921569905));
#158057=CARTESIAN_POINT('Ctrl Pts',(8.10905922766536,46.7206689706228,18.7450944332872));
#158058=CARTESIAN_POINT('Ctrl Pts',(-1.69007065812247,46.4370044812877,
20.3538465170029));
#158059=CARTESIAN_POINT('Ctrl Pts',(-11.0896669504969,46.1533399919525,
17.1509385689327));
#158060=CARTESIAN_POINT('Ctrl Pts',(-17.8676601376735,45.8696755026174,
9.8935397140129));
#158061=CARTESIAN_POINT('Ctrl Pts',(-20.4217290618606,45.5860110132823,
0.297302862278477));
#158062=CARTESIAN_POINT('Ctrl Pts',(-18.1480904848286,45.3023465239471,
-9.36921654262662));
#158063=CARTESIAN_POINT('Ctrl Pts',(-11.5842337631254,45.0186820346119,
-16.8208482244296));
#158064=CARTESIAN_POINT('Ctrl Pts',(-2.28185808130925,44.7350175452768,
-20.296022530655));
#158065=CARTESIAN_POINT('Ctrl Pts',(7.55995005221281,44.4513530559417,-18.9732064258026));
#158066=CARTESIAN_POINT('Ctrl Pts',(15.6145820134597,44.1676885666065,-13.1651143334578));
#158067=CARTESIAN_POINT('Ctrl Pts',(19.9779185664375,43.8840240772714,-4.24478228191636));
#158068=CARTESIAN_POINT('Ctrl Pts',(19.6184646529456,43.6003595879362,5.67901853573306));
#158069=CARTESIAN_POINT('Ctrl Pts',(14.6211953673681,43.316695098601,14.2602963818193));
#158070=CARTESIAN_POINT('Ctrl Pts',(6.16746779962503,43.0330306092659,19.4704326559187));
#158071=CARTESIAN_POINT('Ctrl Pts',(-3.74425240280926,42.7493661199307,
20.0777483999609));
#158072=CARTESIAN_POINT('Ctrl Pts',(-12.7708293660599,42.4657016305956,
15.9386738523334));
#158073=CARTESIAN_POINT('Ctrl Pts',(-18.7783755439784,42.1820371412605,
8.03168841510866));
#158074=CARTESIAN_POINT('Ctrl Pts',(-20.3467038574354,41.8983726519253,
-1.77399239172543));
#158075=CARTESIAN_POINT('Ctrl Pts',(-17.1050606674842,41.6147081625902,
-11.1603004632384));
#158076=CARTESIAN_POINT('Ctrl Pts',(-9.81977213079062,41.331043673255,-17.9083076299081));
#158077=CARTESIAN_POINT('Ctrl Pts',(-0.213084292764702,41.0473791839199,
-20.4227814450494));
#158078=CARTESIAN_POINT('Ctrl Pts',(9.44397678424884,40.7637146945847,-18.1092989750195));
#158079=CARTESIAN_POINT('Ctrl Pts',(16.8684767776899,40.4800502052496,-11.5147686936652));
#158080=CARTESIAN_POINT('Ctrl Pts',(20.3052599804853,40.1963857159144,-2.19814103118507));
#158081=CARTESIAN_POINT('Ctrl Pts',(18.9418690342016,39.9127212265793,7.63812832827719));
#158082=CARTESIAN_POINT('Ctrl Pts',(13.1006102762966,39.6290567372441,15.6687401298467));
#158083=CARTESIAN_POINT('Ctrl Pts',(4.16236035226682,39.345392247909,19.9952535159209));
#158084=CARTESIAN_POINT('Ctrl Pts',(-5.75987375031193,39.0617277585738,
19.5948784443426));
#158085=CARTESIAN_POINT('Ctrl Pts',(-14.320470666033,38.7780632692387,14.5622637928079));
#158086=CARTESIAN_POINT('Ctrl Pts',(-19.4957007773038,38.4943987799036,
6.08712231436083));
#158087=CARTESIAN_POINT('Ctrl Pts',(-20.0621369613127,38.2107342905684,
-3.82701808376861));
#158088=CARTESIAN_POINT('Ctrl Pts',(-15.8858734059811,37.9270698012333,
-12.8364493921527));
#158089=CARTESIAN_POINT('Ctrl Pts',(-7.95418101433831,37.6434053118981,
-18.8113373065124));
#158090=CARTESIAN_POINT('Ctrl Pts',(1.85788395651131,37.359740822563,-20.3392151783517));
#158091=CARTESIAN_POINT('Ctrl Pts',(11.2307441820728,37.0760763332278,-17.0588918745468));
#158092=CARTESIAN_POINT('Ctrl Pts',(17.9486505703482,36.7924118438927,-9.74583755078384));
#158093=CARTESIAN_POINT('Ctrl Pts',(20.4234865151855,36.5087473545575,-0.128862099666414));
#158094=CARTESIAN_POINT('Ctrl Pts',(18.0701994950065,36.2250828652224,9.5185764203311));
#158095=CARTESIAN_POINT('Ctrl Pts',(11.4451078029419,35.9414183758872,16.91581846216));
#158096=CARTESIAN_POINT('Ctrl Pts',(2.11438659744718,35.6577538865521,20.3141521169065));
#158097=CARTESIAN_POINT('Ctrl Pts',(-7.7161767057437,35.3740893972169,18.9102095114761));
#158098=CARTESIAN_POINT('Ctrl Pts',(-15.7226317875749,35.0904249078818,
13.0358834329508));
#158099=CARTESIAN_POINT('Ctrl Pts',(-20.0122484096652,34.8067604185466,
4.07986762686163));
#158100=CARTESIAN_POINT('Ctrl Pts',(-19.5709590280071,34.5230959292115,
-5.84063099168422));
#158101=CARTESIAN_POINT('Ctrl Pts',(-14.5030845180251,34.2394314398763,
-14.3804014533863));
#158102=CARTESIAN_POINT('Ctrl Pts',(-6.00667341384557,33.9557669505412,
-19.5206372729111));
#158103=CARTESIAN_POINT('Ctrl Pts',(3.90971888766891,33.672102461206,-20.0461844991202));
#158104=CARTESIAN_POINT('Ctrl Pts',(12.9018507095002,33.3884379718709,-15.8328024900789));
#158105=CARTESIAN_POINT('Ctrl Pts',(18.8439799765745,33.1047734825357,-7.87653896414892));
#158106=CARTESIAN_POINT('Ctrl Pts',(20.3313789816317,32.8211089932007,1.94174516187317));
#158107=CARTESIAN_POINT('Ctrl Pts',(17.0124362121671,32.5374445038654,11.300994447569));
#158108=CARTESIAN_POINT('Ctrl Pts',(9.67173078559361,32.2537800145304,17.9886931745006));
#158109=CARTESIAN_POINT('Ctrl Pts',(0.0446505509054691,31.9701155251951,
20.4238344995783));
#158110=CARTESIAN_POINT('Ctrl Pts',(-9.59303974232004,31.6864510358601,
18.0308121466739));
#158111=CARTESIAN_POINT('Ctrl Pts',(-16.9628215725985,31.4027865465248,
11.3752135681193));
#158112=CARTESIAN_POINT('Ctrl Pts',(-20.322800167086,31.1191220571898,2.03067331054418));
#158113=CARTESIAN_POINT('Ctrl Pts',(-18.8780262724377,30.8354575678546,
-7.79424773882668));
#158114=CARTESIAN_POINT('Ctrl Pts',(-12.9713405484581,30.5517930785194,
-15.7759452787685));
#158115=CARTESIAN_POINT('Ctrl Pts',(-3.99645940922183,30.2681285891843,
-20.0295729065324));
#158116=CARTESIAN_POINT('Ctrl Pts',(2.61385460622837,30.0790189296275,-19.7061587075517));
#158117=CARTESIAN_POINT('Ctrl Pts',(5.68753054648386,29.9844640998491,-18.7750492568638));
#158118=CARTESIAN_POINT('Ctrl Pts',(2.3531054946966,53.8076420723014,19.4811662638601));
#158119=CARTESIAN_POINT('Ctrl Pts',(-0.83617071244833,53.713087242523,19.8663949131869));
#158120=CARTESIAN_POINT('Ctrl Pts',(-7.40443785082346,53.5239775829663,
19.0407256093285));
#158121=CARTESIAN_POINT('Ctrl Pts',(-15.5098945107332,53.2403130936311,
13.2965697206621));
#158122=CARTESIAN_POINT('Ctrl Pts',(-19.9473021734326,52.956648604296,4.41075449877604));
#158123=CARTESIAN_POINT('Ctrl Pts',(-19.669894528314,52.6729841149608,-5.51856432067145));
#158124=CARTESIAN_POINT('Ctrl Pts',(-14.7421444939989,52.3893196256257,
-14.1428932135538));
#158125=CARTESIAN_POINT('Ctrl Pts',(-6.3295289214286,52.1056551362905,-19.424034564584));
#158126=CARTESIAN_POINT('Ctrl Pts',(3.57948360566135,51.8219906469554,-20.113223571091));
#158127=CARTESIAN_POINT('Ctrl Pts',(12.6422576295486,51.5383261576202,-16.0476863277298));
#158128=CARTESIAN_POINT('Ctrl Pts',(18.7164187430947,51.2546616682851,-8.18844228314949));
#158129=CARTESIAN_POINT('Ctrl Pts',(20.3659968370911,50.9709971789499,1.60654112036962));
#158130=CARTESIAN_POINT('Ctrl Pts',(17.2010484704808,50.6873326896148,11.0217437387303));
#158131=CARTESIAN_POINT('Ctrl Pts',(9.96976022042066,50.4036682002796,17.831397130244));
#158132=CARTESIAN_POINT('Ctrl Pts',(0.38161689691564,50.1200037109445,20.4257004621254));
#158133=CARTESIAN_POINT('Ctrl Pts',(-9.29674161078674,49.8363392216093,
18.1913566435161));
#158134=CARTESIAN_POINT('Ctrl Pts',(-16.7773451313725,49.5526747322742,
11.6565669433827));
#158135=CARTESIAN_POINT('Ctrl Pts',(-20.2917756193281,49.269010242939,2.36615847744129));
#158136=CARTESIAN_POINT('Ctrl Pts',(-19.0092195734451,48.9853457536039,
-7.48361099588671));
#158137=CARTESIAN_POINT('Ctrl Pts',(-13.2328740606314,48.7016812642687,
-15.5642509414388));
#158138=CARTESIAN_POINT('Ctrl Pts',(-4.32827012952978,48.4180167749336,
-19.965493744835));
#158139=CARTESIAN_POINT('Ctrl Pts',(5.59953912679806,48.1343522855985,-19.6468833290901));
#158140=CARTESIAN_POINT('Ctrl Pts',(14.2036143917079,47.8506877962633,-14.6837393447495));
#158141=CARTESIAN_POINT('Ctrl Pts',(19.4499477339046,47.5670233069282,-6.24935165233257));
#158142=CARTESIAN_POINT('Ctrl Pts',(20.0983031939136,47.283358817593,3.66238606230469));
#158143=CARTESIAN_POINT('Ctrl Pts',(15.9954091973776,46.9996943282579,12.7083337829279));
#158144=CARTESIAN_POINT('Ctrl Pts',(8.11119204619121,46.7160298389227,18.7500247073859));
#158145=CARTESIAN_POINT('Ctrl Pts',(-1.69051517503973,46.4323653495876,
20.3591999198705));
#158146=CARTESIAN_POINT('Ctrl Pts',(-11.0925837188238,46.1487008602524,
17.155449553313));
#158147=CARTESIAN_POINT('Ctrl Pts',(-17.8723596318423,45.8650363709173,
9.89614188082356));
#158148=CARTESIAN_POINT('Ctrl Pts',(-20.4271003189756,45.5813718815822,
0.297381057915561));
#158149=CARTESIAN_POINT('Ctrl Pts',(-18.1528637368801,45.297707392247,-9.37168080365289));
#158150=CARTESIAN_POINT('Ctrl Pts',(-11.5872806108155,45.0140429029118,
-16.8252723895153));
#158151=CARTESIAN_POINT('Ctrl Pts',(-2.28245824824014,44.7303784135767,
-20.3013607248448));
#158152=CARTESIAN_POINT('Ctrl Pts',(7.56193844581962,44.4467139242416,-18.9781966971797));
#158153=CARTESIAN_POINT('Ctrl Pts',(15.6186889103088,44.1630494349064,-13.1685769792415));
#158154=CARTESIAN_POINT('Ctrl Pts',(19.9831730939516,43.8793849455713,-4.24589873082056));
#158155=CARTESIAN_POINT('Ctrl Pts',(19.6236246380542,43.5957204562361,5.68051221281708));
#158156=CARTESIAN_POINT('Ctrl Pts',(14.6250409868751,43.3120559669009,14.2640470788426));
#158157=CARTESIAN_POINT('Ctrl Pts',(6.16908994705435,43.0283914775658,19.4755537061303));
#158158=CARTESIAN_POINT('Ctrl Pts',(-3.74523720396384,42.7447269882306,
20.083029184395));
#158159=CARTESIAN_POINT('Ctrl Pts',(-12.774188308287,42.4610624988955,15.9428659907695));
#158160=CARTESIAN_POINT('Ctrl Pts',(-18.7833145715672,42.1773980095604,
8.03380088381365));
#158161=CARTESIAN_POINT('Ctrl Pts',(-20.3520553816638,41.8937335202252,
-1.77445898146556));
#158162=CARTESIAN_POINT('Ctrl Pts',(-17.1095595852073,41.6100690308901,
-11.1632358093634));
#158163=CARTESIAN_POINT('Ctrl Pts',(-9.82235489549016,41.3264045415549,
-17.9130178150487));
#158164=CARTESIAN_POINT('Ctrl Pts',(-0.213140337506071,41.0427400522198,
-20.4281529789587));
#158165=CARTESIAN_POINT('Ctrl Pts',(9.44646070847201,40.7590755628846,-18.1140620242536));
#158166=CARTESIAN_POINT('Ctrl Pts',(16.8729134698836,40.4754110735495,-11.5177972708775));
#158167=CARTESIAN_POINT('Ctrl Pts',(20.3106006042792,40.1917465842143,-2.19871917912825));
#158168=CARTESIAN_POINT('Ctrl Pts',(18.9468510633194,39.9080820948792,7.64013728408127));
#158169=CARTESIAN_POINT('Ctrl Pts',(13.1040559564319,39.624417605544,15.6728612711884));
#158170=CARTESIAN_POINT('Ctrl Pts',(4.16345512282173,39.3407531162089,20.0005126028173));
#158171=CARTESIAN_POINT('Ctrl Pts',(-5.76138869367294,39.0570886268737,
19.6000322258829));
#158172=CARTESIAN_POINT('Ctrl Pts',(-14.3242371899018,38.7734241375386,
14.5660939123227));
#158173=CARTESIAN_POINT('Ctrl Pts',(-19.500828473455,38.4897596482035,6.08872332958053));
#158174=CARTESIAN_POINT('Ctrl Pts',(-20.0674136396766,38.2060951588683,
-3.82802465368487));
#158175=CARTESIAN_POINT('Ctrl Pts',(-15.8900516570147,37.9224306695332,
-12.8398255935468));
#158176=CARTESIAN_POINT('Ctrl Pts',(-7.95627309729745,37.638766180198,-18.8162850035974));
#158177=CARTESIAN_POINT('Ctrl Pts',(1.8583726111394,37.3551016908629,-20.344564732932));
#158178=CARTESIAN_POINT('Ctrl Pts',(11.2336980560769,37.0714372015277,-17.0633786491032));
#158179=CARTESIAN_POINT('Ctrl Pts',(17.9533713663584,36.7877727121926,-9.74840086944935));
#158180=CARTESIAN_POINT('Ctrl Pts',(20.4288582345403,36.5041082228574,-0.128895992558966));
#158181=CARTESIAN_POINT('Ctrl Pts',(18.0749522604215,36.2204437335223,9.52107996550914));
#158182=CARTESIAN_POINT('Ctrl Pts',(11.4481180581729,35.9367792441871,16.9202676060106));
#158183=CARTESIAN_POINT('Ctrl Pts',(2.11494271656859,35.653114754852,20.3194950794811));
#158184=CARTESIAN_POINT('Ctrl Pts',(-7.71820618957644,35.3694502655168,
18.9151832136093));
#158185=CARTESIAN_POINT('Ctrl Pts',(-15.7267671033322,35.0857857761817,
13.0393120888398));
#158186=CARTESIAN_POINT('Ctrl Pts',(-20.0175119664913,34.8021212868465,
4.08094070044942));
#158187=CARTESIAN_POINT('Ctrl Pts',(-19.5761065183645,34.5184567975114,
-5.84216717555893));
#158188=CARTESIAN_POINT('Ctrl Pts',(-14.5068990723497,34.2347923081762,
-14.3841837400463));
#158189=CARTESIAN_POINT('Ctrl Pts',(-6.00825326975288,33.9511278188411,
-19.5257715277998));
#158190=CARTESIAN_POINT('Ctrl Pts',(3.91074720947659,33.6674633295059,-20.0514569816771));
#158191=CARTESIAN_POINT('Ctrl Pts',(12.9052441121519,33.3837988401708,-15.8369667826554));
#158192=CARTESIAN_POINT('Ctrl Pts',(18.8489362599963,33.1001343508356,-7.87861062578073));
#158193=CARTESIAN_POINT('Ctrl Pts',(20.3367264736328,32.8164698615006,1.94225587307272));
#158194=CARTESIAN_POINT('Ctrl Pts',(17.0169107711485,32.5328053721653,11.3039667992308));
#158195=CARTESIAN_POINT('Ctrl Pts',(9.67427460687796,32.2491408828303,17.9934245010726));
#158196=CARTESIAN_POINT('Ctrl Pts',(0.0446623068153865,31.965476393495,
20.4292063130764));
#158197=CARTESIAN_POINT('Ctrl Pts',(-9.59556289662872,31.68181190416,18.0355545473434));
#158198=CARTESIAN_POINT('Ctrl Pts',(-16.9672830312041,31.3981474148247,
11.3782054503749));
#158199=CARTESIAN_POINT('Ctrl Pts',(-20.3281454995571,31.1144829254897,
2.03120739099156));
#158200=CARTESIAN_POINT('Ctrl Pts',(-18.8829913196902,30.8308184361545,
-7.79629771540332));
#158201=CARTESIAN_POINT('Ctrl Pts',(-12.9747526115673,30.5471539468193,
-15.7800946999417));
#158202=CARTESIAN_POINT('Ctrl Pts',(-3.99750972752267,30.2634894574842,
-20.034840842762));
#158203=CARTESIAN_POINT('Ctrl Pts',(2.61454075052372,30.0743797979274,-19.7113420388087));
#158204=CARTESIAN_POINT('Ctrl Pts',(5.68902642746934,29.979824968149,-18.779987294375));
#158205=CARTESIAN_POINT('Ctrl Pts',(19.6060249402455,45.6003474749988,7.73185368815516E-6));
#158206=CARTESIAN_POINT('Ctrl Pts',(19.605902746512,45.6031252417944,-0.0991959151217304));
#158207=CARTESIAN_POINT('Ctrl Pts',(19.6051921000784,45.6061132686351,-0.200788782327496));
#158208=CARTESIAN_POINT('Ctrl Pts',(19.6036273918902,45.6091726796507,-0.304764278751538));
#158209=CARTESIAN_POINT('Ctrl Pts',(19.602866302051,45.6106608080156,-0.355339008559534));
#158210=CARTESIAN_POINT('Ctrl Pts',(19.6018955212759,45.6121771924066,-0.406856113516226));
#158211=CARTESIAN_POINT('Ctrl Pts',(19.600717158251,45.6136977078302,-0.458507645760862));
#158212=CARTESIAN_POINT('Ctrl Pts',(19.6006786462318,45.6137474022945,-0.460195754400884));
#158213=CARTESIAN_POINT('Ctrl Pts',(19.6006399146967,45.6137971011713,-0.461884006660952));
#158214=CARTESIAN_POINT('Ctrl Pts',(19.6006009641703,45.6138468036185,-0.463572374342694));
#158215=CARTESIAN_POINT('Ctrl Pts',(19.5993815036751,45.6154028845348,-0.516431677571545));
#158216=CARTESIAN_POINT('Ctrl Pts',(19.5979450941458,45.6169624652159,-0.56940404484499));
#158217=CARTESIAN_POINT('Ctrl Pts',(19.5963220887863,45.6184997012337,-0.621624544728697));
#158218=CARTESIAN_POINT('Ctrl Pts',(19.5907641993122,45.6237638784788,-0.800450674249648));
#158219=CARTESIAN_POINT('Ctrl Pts',(19.5829992910381,45.6288165571378,-0.97211215889319));
#158220=CARTESIAN_POINT('Ctrl Pts',(19.5735832318412,45.6336608144723,-1.13657149480579));
#158221=CARTESIAN_POINT('Ctrl Pts',(19.5719498207282,45.6345011515602,-1.16510038372827));
#158222=CARTESIAN_POINT('Ctrl Pts',(19.5702666150533,45.6353352167298,-1.19341261143418));
#158223=CARTESIAN_POINT('Ctrl Pts',(19.5685363804135,45.6361630259432,-1.22150806297257));
#158224=CARTESIAN_POINT('Ctrl Pts',(19.5584112755607,45.6410072562523,-1.38591893891464));
#158225=CARTESIAN_POINT('Ctrl Pts',(19.5466799959704,45.6456376562628,-1.54290444633528));
#158226=CARTESIAN_POINT('Ctrl Pts',(19.5338658348142,45.6500545818785,-1.69245558984535));
#158227=CARTESIAN_POINT('Ctrl Pts',(19.520930988668,45.6545131065202,-1.84341522026556));
#158228=CARTESIAN_POINT('Ctrl Pts',(19.506892862575,45.6587541166232,-1.98680015292029));
#158229=CARTESIAN_POINT('Ctrl Pts',(19.4922404710047,45.6627779517796,-2.12262085936696));
#158230=CARTESIAN_POINT('Ctrl Pts',(19.4878487835995,45.663983995591,-2.16332971450569));
#158231=CARTESIAN_POINT('Ctrl Pts',(19.483401575761,45.6651705293132,-2.20335915024632));
#158232=CARTESIAN_POINT('Ctrl Pts',(19.4789111458312,45.6663375616825,-2.24270971606319));
#158233=CARTESIAN_POINT('Ctrl Pts',(19.4638385720144,45.6702548216797,-2.37479379649197));
#158234=CARTESIAN_POINT('Ctrl Pts',(19.4482826000073,45.6739520730275,-2.49922833082123));
#158235=CARTESIAN_POINT('Ctrl Pts',(19.4326725718548,45.6774275061112,-2.61604292565062));
#158236=CARTESIAN_POINT('Ctrl Pts',(19.4170267845803,45.6809109006434,-2.73312511688008));
#158237=CARTESIAN_POINT('Ctrl Pts',(19.4013267266615,45.6841714591433,-2.84255273069598));
#158238=CARTESIAN_POINT('Ctrl Pts',(19.3859529694956,45.6872073458246,-2.94436331220916));
#158239=CARTESIAN_POINT('Ctrl Pts',(19.3817453477279,45.6880382333394,-2.97222770569025));
#158240=CARTESIAN_POINT('Ctrl Pts',(19.3775618679578,45.6888522916506,-2.99952157175226));
#158241=CARTESIAN_POINT('Ctrl Pts',(19.3734096540216,45.6896494829977,-3.02624573478413));
#158242=CARTESIAN_POINT('Ctrl Pts',(19.3691021344382,45.6904764917675,-3.05396946419215));
#158243=CARTESIAN_POINT('Ctrl Pts',(19.3648282431082,45.6912853322375,-3.08108009860853));
#158244=CARTESIAN_POINT('Ctrl Pts',(19.3605955852494,45.6920759513573,-3.10757859002396));
#158245=CARTESIAN_POINT('Ctrl Pts',(19.3571207331025,45.6927250197767,-3.12933285007929));
#158246=CARTESIAN_POINT('Ctrl Pts',(19.3540624372262,45.6932896943599,-3.1482669272787));
#158247=CARTESIAN_POINT('Ctrl Pts',(19.3507845018351,45.6938890806908,-3.16837295778217));
#158248=CARTESIAN_POINT('Ctrl Pts',(19.3500696402935,45.6940197965791,-3.17275773851925));
#158249=CARTESIAN_POINT('Ctrl Pts',(19.3493441420013,45.6941521633926,-3.17719822639957));
#158250=CARTESIAN_POINT('Ctrl Pts',(19.348601087173,45.6942874165512,-3.18173577516322));
#158251=CARTESIAN_POINT('Ctrl Pts',(19.3403005510091,45.6957983060457,-3.23242394267996));
#158252=CARTESIAN_POINT('Ctrl Pts',(19.3313279728817,45.6973923919631,-3.28594321933007));
#158253=CARTESIAN_POINT('Ctrl Pts',(19.3216121254946,45.6990704712617,-3.34227936547932));
#158254=CARTESIAN_POINT('Ctrl Pts',(19.3062434720795,45.7017248788616,-3.43139261216006));
#158255=CARTESIAN_POINT('Ctrl Pts',(19.2890173520552,45.7045893401362,-3.52755509129856));
#158256=CARTESIAN_POINT('Ctrl Pts',(19.2696134120999,45.707667947744,-3.63069593708331));
#158257=CARTESIAN_POINT('Ctrl Pts',(19.2644835540417,45.708481845338,-3.65796348687471));
#158258=CARTESIAN_POINT('Ctrl Pts',(19.2592012194185,45.7093107102349,-3.68571867189128));
#158259=CARTESIAN_POINT('Ctrl Pts',(19.2537599210222,45.7101546182132,-3.71395995646369));
#158260=CARTESIAN_POINT('Ctrl Pts',(19.2333553573458,45.7133192257805,-3.81986318900014));
#158261=CARTESIAN_POINT('Ctrl Pts',(19.2107215114628,45.7166977070327,-3.93260466509074));
#158262=CARTESIAN_POINT('Ctrl Pts',(19.1854843668334,45.7202916137562,-4.05208722543281));
#158263=CARTESIAN_POINT('Ctrl Pts',(19.1838515453959,45.7205241364139,-4.05981764378235));
#158264=CARTESIAN_POINT('Ctrl Pts',(19.1822078103139,45.7207575608416,-4.06757627217405));
#158265=CARTESIAN_POINT('Ctrl Pts',(19.1805530535289,45.7209918874608,-4.07536308090488));
#158266=CARTESIAN_POINT('Ctrl Pts',(19.1805529664524,45.7209918997916,-4.0753634906621));
#158267=CARTESIAN_POINT('Ctrl Pts',(19.1805528793758,45.7209919121223,-4.07536390041927));
#158268=CARTESIAN_POINT('Ctrl Pts',(19.1805527922992,45.720991924453,-4.07536431017665));
#158269=CARTESIAN_POINT('Ctrl Pts',(19.1542226770575,45.7247204754524,-4.19926620771021));
#158270=CARTESIAN_POINT('Ctrl Pts',(19.1251056663802,45.7286774509348,-4.33030523440866));
#158271=CARTESIAN_POINT('Ctrl Pts',(19.092754155808,45.7328644277037,-4.46834942738409));
#158272=CARTESIAN_POINT('Ctrl Pts',(19.078406951048,45.7347212625769,-4.52956908196927));
#158273=CARTESIAN_POINT('Ctrl Pts',(19.0634230332605,45.7366233318867,-4.59216609174759));
#158274=CARTESIAN_POINT('Ctrl Pts',(19.0477606812652,45.7385707698942,-4.65612704057962));
#158275=CARTESIAN_POINT('Ctrl Pts',(19.0127931802526,45.7429185869091,-4.79892516845499));
#158276=CARTESIAN_POINT('Ctrl Pts',(18.974444541065,45.7474905369569,-4.94852315660157));
#158277=CARTESIAN_POINT('Ctrl Pts',(18.932213492487,45.7522796424662,-5.10474459127921));
#158278=CARTESIAN_POINT('Ctrl Pts',(18.9216037365228,45.7534828150715,-5.14399228590512));
#158279=CARTESIAN_POINT('Ctrl Pts',(18.9107487487076,45.7546996935181,-5.18365785582798));
#158280=CARTESIAN_POINT('Ctrl Pts',(18.8996402130834,45.7559301664016,-5.22373813468913));
#158281=CARTESIAN_POINT('Ctrl Pts',(18.8765127146656,45.758491958579,-5.30718356956046));
#158282=CARTESIAN_POINT('Ctrl Pts',(18.8522862352662,45.7611125571839,-5.39242676180636));
#158283=CARTESIAN_POINT('Ctrl Pts',(18.826882943518,45.7637902337013,-5.4794368369173));
#158284=CARTESIAN_POINT('Ctrl Pts',(18.8221319439115,45.7642910207727,-5.49570972142018));
#158285=CARTESIAN_POINT('Ctrl Pts',(18.8173397749536,45.7647938042969,-5.51204439831746));
#158286=CARTESIAN_POINT('Ctrl Pts',(18.8125059175415,45.7652985729654,-5.52844065315706));
#158287=CARTESIAN_POINT('Ctrl Pts',(18.8122716879825,45.7653230320532,-5.52923515063874));
#158288=CARTESIAN_POINT('Ctrl Pts',(18.8120373605495,45.7653474958188,-5.53002979273097));
#158289=CARTESIAN_POINT('Ctrl Pts',(18.8118029351624,45.7653719642278,-5.53082457935524));
#158290=CARTESIAN_POINT('Ctrl Pts',(18.8040678701194,45.7661793201951,-5.55704924004707));
#158291=CARTESIAN_POINT('Ctrl Pts',(18.7962261839393,45.7669917668871,-5.58343131581938));
#158292=CARTESIAN_POINT('Ctrl Pts',(18.7882757045254,45.7678092187744,-5.60996986975702));
#158293=CARTESIAN_POINT('Ctrl Pts',(18.7843004648185,45.7682179447181,-5.62323914672563));
#158294=CARTESIAN_POINT('Ctrl Pts',(18.7802980266179,45.7686279221678,-5.63654754319851));
#158295=CARTESIAN_POINT('Ctrl Pts',(18.7762681206468,45.7690391461238,-5.6498949472525));
#158296=CARTESIAN_POINT('Ctrl Pts',(18.7724578092314,45.7694279619784,-5.66251503476748));
#158297=CARTESIAN_POINT('Ctrl Pts',(18.7680621799817,45.7698746061527,-5.67701103937774));
#158298=CARTESIAN_POINT('Ctrl Pts',(18.7651553992614,45.7701692021042,-5.68657039957662));
#158299=CARTESIAN_POINT('Ctrl Pts',(18.7649878766756,45.7701861801567,-5.68712132133259));
#158300=CARTESIAN_POINT('Ctrl Pts',(18.7648253120611,45.7702026531963,-5.68765585036422));
#158301=CARTESIAN_POINT('Ctrl Pts',(18.7646681064484,45.7702185810492,-5.68817268382919));
#158302=CARTESIAN_POINT('Ctrl Pts',(18.7531282240485,45.771387785798,-5.72611151631894));
#158303=CARTESIAN_POINT('Ctrl Pts',(18.7414664350465,45.7725582672087,-5.76403862541));
#158304=CARTESIAN_POINT('Ctrl Pts',(18.7296824816022,45.7737298829444,-5.80195321240811));
#158305=CARTESIAN_POINT('Ctrl Pts',(18.6621249120651,45.7804467723062,-6.01931806875232));
#158306=CARTESIAN_POINT('Ctrl Pts',(18.5905427203801,45.7871920872057,-6.2362686965882));
#158307=CARTESIAN_POINT('Ctrl Pts',(18.5149001448638,45.7939511589712,-6.45265663936953));
#158308=CARTESIAN_POINT('Ctrl Pts',(18.463487002449,45.798545200315,-6.59973233110937));
#158309=CARTESIAN_POINT('Ctrl Pts',(18.4101979846379,45.8031455605172,-6.74654812074804));
#158310=CARTESIAN_POINT('Ctrl Pts',(18.3550332525197,45.8077585521504,-6.89306038863373));
#158311=CARTESIAN_POINT('Ctrl Pts',(18.2648484502795,45.8152999961528,-7.13258262317863));
#158312=CARTESIAN_POINT('Ctrl Pts',(18.1696399337302,45.8228649685549,-7.37128980698546));
#158313=CARTESIAN_POINT('Ctrl Pts',(18.0693780421993,45.8304506377908,-7.6089707120173));
#158314=CARTESIAN_POINT('Ctrl Pts',(17.9170044681206,45.8419790013158,-7.97018760546468));
#158315=CARTESIAN_POINT('Ctrl Pts',(17.7542998766073,45.8534846033808,-8.32594665084251));
#158316=CARTESIAN_POINT('Ctrl Pts',(17.5816383438957,45.8649714539999,-8.67586600727905));
#158317=CARTESIAN_POINT('Ctrl Pts',(17.4071722932836,45.8765783558386,-9.02944243621163));
#158318=CARTESIAN_POINT('Ctrl Pts',(17.2225398918773,45.8881660883396,-9.37705693441665));
#158319=CARTESIAN_POINT('Ctrl Pts',(17.0280739525588,45.8997389522156,-9.71830965581869));
#158320=CARTESIAN_POINT('Ctrl Pts',(16.8317047608384,45.9114250805586,-10.0629022426178));
#158321=CARTESIAN_POINT('Ctrl Pts',(16.6253084217162,45.9230960490225,-10.4010084104177));
#158322=CARTESIAN_POINT('Ctrl Pts',(16.4091766519334,45.9347566279772,-10.7322032442443));
#158323=CARTESIAN_POINT('Ctrl Pts',(16.3510251687626,45.9378939731325,-10.8213130998887));
#158324=CARTESIAN_POINT('Ctrl Pts',(16.2921686541557,45.9410305677985,-10.9099225406115));
#158325=CARTESIAN_POINT('Ctrl Pts',(16.2326121943868,45.9441665075942,-10.9980230566588));
#158326=CARTESIAN_POINT('Ctrl Pts',(16.0139960961578,45.9556777177144,-11.3214168773282));
#158327=CARTESIAN_POINT('Ctrl Pts',(15.784866525157,45.9671887163556,-11.6394613495224));
#158328=CARTESIAN_POINT('Ctrl Pts',(15.5453967488336,45.978747676031,-11.9513526224958));
#158329=CARTESIAN_POINT('Ctrl Pts',(15.5135112184137,45.9802867577724,-11.9928811144199));
#158330=CARTESIAN_POINT('Ctrl Pts',(15.4814423864636,45.9818266897915,-12.0343004983451));
#158331=CARTESIAN_POINT('Ctrl Pts',(15.449190680607,45.9833675858137,-12.0756088605475));
#158332=CARTESIAN_POINT('Ctrl Pts',(15.4201737076078,45.9847539353751,-12.1127741390603));
#158333=CARTESIAN_POINT('Ctrl Pts',(15.391008725013,45.9861410618518,-12.1498495184319));
#158334=CARTESIAN_POINT('Ctrl Pts',(15.3616960629678,45.9875290457319,-12.1868335811219));
#158335=CARTESIAN_POINT('Ctrl Pts',(15.266989514896,45.9920134955531,-12.3063257277456));
#158336=CARTESIAN_POINT('Ctrl Pts',(15.1707410737396,45.996506921778,-12.4248650350784));
#158337=CARTESIAN_POINT('Ctrl Pts',(15.0729615768469,46.0010120789278,-12.5424041345741));
#158338=CARTESIAN_POINT('Ctrl Pts',(15.0458470050955,46.0022613736232,-12.574998108241));
#158339=CARTESIAN_POINT('Ctrl Pts',(15.0186801790888,46.0035091573359,-12.6074375224108));
#158340=CARTESIAN_POINT('Ctrl Pts',(14.9914520233692,46.0047558056658,-12.6397350721315));
#158341=CARTESIAN_POINT('Ctrl Pts',(14.9914517414063,46.0047558185755,-12.6397354065909));
#158342=CARTESIAN_POINT('Ctrl Pts',(14.9914514594433,46.0047558314853,-12.6397357410503));
#158343=CARTESIAN_POINT('Ctrl Pts',(14.9914511774804,46.004755844395,-12.6397360755096));
#158344=CARTESIAN_POINT('Ctrl Pts',(14.9495703202892,46.0066733704216,-12.6894143899428));
#158345=CARTESIAN_POINT('Ctrl Pts',(14.9075444598784,46.0085882100752,-12.7387571394817));
#158346=CARTESIAN_POINT('Ctrl Pts',(14.8653401807267,46.0105017172113,-12.7878102754429));
#158347=CARTESIAN_POINT('Ctrl Pts',(14.8416480746192,46.0115758977213,-12.8153471064338));
#158348=CARTESIAN_POINT('Ctrl Pts',(14.817899709607,46.0126496597397,-12.8427926437683));
#158349=CARTESIAN_POINT('Ctrl Pts',(14.7940889138338,46.013723242349,-12.8701548019808));
#158350=CARTESIAN_POINT('Ctrl Pts',(14.7263089256468,46.0167793105822,-12.948044124878));
#158351=CARTESIAN_POINT('Ctrl Pts',(14.6580239061822,46.0198339254333,-13.025258569368));
#158352=CARTESIAN_POINT('Ctrl Pts',(14.5890834624667,46.0228926023667,-13.1019737466364));
#158353=CARTESIAN_POINT('Ctrl Pts',(14.5391470127274,46.0251081301284,-13.1575417613958));
#158354=CARTESIAN_POINT('Ctrl Pts',(14.4888664317068,46.0273257902326,-13.2128476156823));
#158355=CARTESIAN_POINT('Ctrl Pts',(14.4381807961879,46.0295476834207,-13.2679546038604));
#158356=CARTESIAN_POINT('Ctrl Pts',(14.2206803630315,46.0390821940544,-13.5044277914996));
#158357=CARTESIAN_POINT('Ctrl Pts',(13.9971725713542,46.048623379434,-13.7356395860234));
#158358=CARTESIAN_POINT('Ctrl Pts',(13.7678983644294,46.0580965797687,-13.9612828279488));
#158359=CARTESIAN_POINT('Ctrl Pts',(13.6532612609668,46.0628331799361,-14.0741044489116));
#158360=CARTESIAN_POINT('Ctrl Pts',(13.5371824114285,46.0675527881839,-14.1855340741874));
#158361=CARTESIAN_POINT('Ctrl Pts',(13.4196912847254,46.072246157226,-14.2955337857133));
#158362=CARTESIAN_POINT('Ctrl Pts',(13.3609457213739,46.074592841747,-14.3505336414763));
#158363=CARTESIAN_POINT('Ctrl Pts',(13.301847078887,46.0769329681499,-14.4051760256209));
#158364=CARTESIAN_POINT('Ctrl Pts',(13.242398985641,46.0792653901186,-14.4594562261145));
#158365=CARTESIAN_POINT('Ctrl Pts',(13.2363663310005,46.079502078891,-14.4649644549829));
#158366=CARTESIAN_POINT('Ctrl Pts',(13.2303300781906,46.0797386888822,-14.4704689546543));
#158367=CARTESIAN_POINT('Ctrl Pts',(13.2242902307833,46.0799752185691,-14.4759697199));
#158368=CARTESIAN_POINT('Ctrl Pts',(13.2154503348084,46.0803214024518,-14.4840206174269));
#158369=CARTESIAN_POINT('Ctrl Pts',(13.2066027387986,46.0806674143134,-14.492063515393));
#158370=CARTESIAN_POINT('Ctrl Pts',(13.1977474577673,46.0810132543106,-14.5000984013488));
#158371=CARTESIAN_POINT('Ctrl Pts',(13.1940210477027,46.0811587879917,-14.503479579178));
#158372=CARTESIAN_POINT('Ctrl Pts',(13.190293276632,46.0813042910969,-14.5068593381128));
#158373=CARTESIAN_POINT('Ctrl Pts',(13.1865641460201,46.0814497641029,-14.5102376776088));
#158374=CARTESIAN_POINT('Ctrl Pts',(13.1828350154082,46.0815952371088,-14.513616017105));
#158375=CARTESIAN_POINT('Ctrl Pts',(13.1807910961664,46.0816749099609,-14.5154657927537));
#158376=CARTESIAN_POINT('Ctrl Pts',(13.1788359769999,46.0817511664932,-14.5172351488441));
#158377=CARTESIAN_POINT('Ctrl Pts',(13.1749257386672,46.081903679558,-14.5207738610248));
#158378=CARTESIAN_POINT('Ctrl Pts',(13.1709735028936,46.0820578845228,-14.524347881604));
#158379=CARTESIAN_POINT('Ctrl Pts',(13.1669791820893,46.0822137828764,-14.5279571121918));
#158380=CARTESIAN_POINT('Ctrl Pts',(13.1656806956612,46.0822644628058,-14.5291304122756));
#158381=CARTESIAN_POINT('Ctrl Pts',(13.1643777614915,46.0823153213705,-14.5303074330241));
#158382=CARTESIAN_POINT('Ctrl Pts',(13.1630703764778,46.082366358534,-14.5314881709273));
#158383=CARTESIAN_POINT('Ctrl Pts',(13.1555909967137,46.0826583355141,-14.5382430190304));
#158384=CARTESIAN_POINT('Ctrl Pts',(13.147965948727,46.082956156398,-14.5451195244979));
#158385=CARTESIAN_POINT('Ctrl Pts',(13.1401946401066,46.083259814474,-14.5521170149269));
#158386=CARTESIAN_POINT('Ctrl Pts',(13.132609700725,46.0835561903113,-14.5589466935976));
#158387=CARTESIAN_POINT('Ctrl Pts',(13.1248854316865,46.083858126688,-14.5658916238977));
#158388=CARTESIAN_POINT('Ctrl Pts',(13.1170212640636,46.0841656173757,-14.5729511567198));
#158389=CARTESIAN_POINT('Ctrl Pts',(13.0661058401518,46.0861564216747,-14.6186570881657));
#158390=CARTESIAN_POINT('Ctrl Pts',(13.0093289423679,46.0883800583466,-14.6691701139463));
#158391=CARTESIAN_POINT('Ctrl Pts',(12.9465172321598,46.0908337186863,-14.7242892085655));
#158392=CARTESIAN_POINT('Ctrl Pts',(12.8837985215481,46.093283746114,-14.7793266933459));
#158393=CARTESIAN_POINT('Ctrl Pts',(12.8150626626095,46.0959631164349,-14.8389567423));
#158394=CARTESIAN_POINT('Ctrl Pts',(12.7401087481175,46.0988690280432,-14.9029357295103));
#158395=CARTESIAN_POINT('Ctrl Pts',(12.6857297016145,46.1009772661993,-14.9493524689736));
#158396=CARTESIAN_POINT('Ctrl Pts',(12.6280771782835,46.1032047442092,-14.9980573799866));
#158397=CARTESIAN_POINT('Ctrl Pts',(12.567066038214,46.1055503911404,-15.0489424512434));
#158398=CARTESIAN_POINT('Ctrl Pts',(12.483484516867,46.1087637836263,-15.1186518791389));
#158399=CARTESIAN_POINT('Ctrl Pts',(12.3936002954132,46.1121985190852,-15.1924543559603));
#158400=CARTESIAN_POINT('Ctrl Pts',(12.2971746222685,46.1158529217352,-15.2700340556266));
#158401=CARTESIAN_POINT('Ctrl Pts',(12.2059934337388,46.1193085655086,-15.3433942821167));
#158402=CARTESIAN_POINT('Ctrl Pts',(12.1089626472986,46.122960638108,-15.4201318060021));
#158403=CARTESIAN_POINT('Ctrl Pts',(12.005865002332,46.1268077039443,-15.4999391828502));
#158404=CARTESIAN_POINT('Ctrl Pts',(12.0008125214033,46.1269962361535,-15.5038502833378));
#158405=CARTESIAN_POINT('Ctrl Pts',(11.9957454673266,46.1271852366708,-15.5077687484583));
#158406=CARTESIAN_POINT('Ctrl Pts',(11.990663813749,46.1273747053273,-15.5116945394999));
#158407=CARTESIAN_POINT('Ctrl Pts',(11.9203110937476,46.1299977954567,-15.5660449736084));
#158408=CARTESIAN_POINT('Ctrl Pts',(11.8471602960954,46.1327106217675,-15.6218003113773));
#158409=CARTESIAN_POINT('Ctrl Pts',(11.7711402555621,46.1355127446473,-15.6788530426445));
#158410=CARTESIAN_POINT('Ctrl Pts',(11.7580798161257,46.1359941566001,-15.6886548493283));
#158411=CARTESIAN_POINT('Ctrl Pts',(11.7449346825896,46.1364782042458,-15.6984949284343));
#158412=CARTESIAN_POINT('Ctrl Pts',(11.7317044879075,46.1369648853606,-15.708372707704));
#158413=CARTESIAN_POINT('Ctrl Pts',(11.6147156841104,46.1412683928152,-15.7957175736493));
#158414=CARTESIAN_POINT('Ctrl Pts',(11.4910764483558,46.1457781425906,-15.8860149456844));
#158415=CARTESIAN_POINT('Ctrl Pts',(11.3605283946399,46.1504949671353,-15.9788441073161));
#158416=CARTESIAN_POINT('Ctrl Pts',(11.3073243691734,46.1524172788516,-16.0166760392286));
#158417=CARTESIAN_POINT('Ctrl Pts',(11.2529727523002,46.1543739841429,-16.0549278931864));
#158418=CARTESIAN_POINT('Ctrl Pts',(11.1974557403062,46.156365140172,-16.0935687133236));
#158419=CARTESIAN_POINT('Ctrl Pts',(11.1136062696487,46.1593724594249,-16.1519294247146));
#158420=CARTESIAN_POINT('Ctrl Pts',(11.0312219550445,46.1623090039633,-16.2083092744809));
#158421=CARTESIAN_POINT('Ctrl Pts',(10.9498457197145,46.1651930557842,-16.2631318647651));
#158422=CARTESIAN_POINT('Ctrl Pts',(10.9256906717774,46.166049133848,-16.2794049485589));
#158423=CARTESIAN_POINT('Ctrl Pts',(10.9016242724543,46.1669005865366,-16.2955406044705));
#158424=CARTESIAN_POINT('Ctrl Pts',(10.8776341452784,46.167747892062,-16.3115493645469));
#158425=CARTESIAN_POINT('Ctrl Pts',(10.8142590715523,46.1699862315983,-16.3538399427783));
#158426=CARTESIAN_POINT('Ctrl Pts',(10.7514168757017,46.1721956294458,-16.3952457908371));
#158427=CARTESIAN_POINT('Ctrl Pts',(10.6888734197481,46.1743849016074,-16.4359529535778));
#158428=CARTESIAN_POINT('Ctrl Pts',(10.6724630710898,46.174959329722,-16.4466338269526));
#158429=CARTESIAN_POINT('Ctrl Pts',(10.6560732444503,46.1755323722552,-16.4572665371978));
#158430=CARTESIAN_POINT('Ctrl Pts',(10.6396996167573,46.1761041884173,-16.4678543129677));
#158431=CARTESIAN_POINT('Ctrl Pts',(10.4527730776965,46.1826322235096,-16.588727727103));
#158432=CARTESIAN_POINT('Ctrl Pts',(10.2691500809476,46.1889662552685,-16.7029857667748));
#158433=CARTESIAN_POINT('Ctrl Pts',(10.0892650554393,46.195110907245,-16.811092088143));
#158434=CARTESIAN_POINT('Ctrl Pts',(9.90664300828836,46.201349052526,-16.9208432898478));
#158435=CARTESIAN_POINT('Ctrl Pts',(9.72787334103839,46.2073920118873,-17.0242544265426));
#158436=CARTESIAN_POINT('Ctrl Pts',(9.55335635417977,46.2132445781889,-17.1218026471821));
#158437=CARTESIAN_POINT('Ctrl Pts',(9.37485152513292,46.2192308799579,-17.2215799167907));
#158438=CARTESIAN_POINT('Ctrl Pts',(9.20079579368292,46.2250179881213,-17.3152235814296));
#158439=CARTESIAN_POINT('Ctrl Pts',(9.03156388560613,46.230610978579,-17.4032313606973));
#158440=CARTESIAN_POINT('Ctrl Pts',(8.89457908344085,46.2351382258343,-17.4744692753968));
#158441=CARTESIAN_POINT('Ctrl Pts',(8.76075380149399,46.2395382840782,-17.5420143132213));
#158442=CARTESIAN_POINT('Ctrl Pts',(8.63026316305271,46.2438138221131,-17.6061223778654));
#158443=CARTESIAN_POINT('Ctrl Pts',(8.46457930418867,46.2492424693235,-17.6875203360746));
#158444=CARTESIAN_POINT('Ctrl Pts',(8.30427357582073,46.2544691325356,-17.763376439676));
#158445=CARTESIAN_POINT('Ctrl Pts',(8.14965398422989,46.2594908995205,-17.8341868035107));
#158446=CARTESIAN_POINT('Ctrl Pts',(7.98829884435881,46.2647314250317,-17.9080818128255));
#158447=CARTESIAN_POINT('Ctrl Pts',(7.83313599377204,46.2697488140468,-17.9764824072678));
#158448=CARTESIAN_POINT('Ctrl Pts',(7.6844645061233,46.2745397200825,-18.039920989339));
#158449=CARTESIAN_POINT('Ctrl Pts',(7.53579347317852,46.2793306114654,-18.1033593773866));
#158450=CARTESIAN_POINT('Ctrl Pts',(7.39361338286246,46.2838950206618,-18.161836063295));
#158451=CARTESIAN_POINT('Ctrl Pts',(7.25817716725706,46.2882295704634,-18.215847025221));
#158452=CARTESIAN_POINT('Ctrl Pts',(7.25817675303133,46.2882295837204,-18.2158471904111));
#158453=CARTESIAN_POINT('Ctrl Pts',(7.25817633880566,46.2882295969774,-18.2158473556013));
#158454=CARTESIAN_POINT('Ctrl Pts',(7.25817592458005,46.2882296102345,-18.2158475207913));
#158455=CARTESIAN_POINT('Ctrl Pts',(7.18527581812296,46.2905627316544,-18.2449195386595));
#158456=CARTESIAN_POINT('Ctrl Pts',(7.11432886712614,46.2928292555409,-18.2726971385652));
#158457=CARTESIAN_POINT('Ctrl Pts',(7.04537039038447,46.2950286339044,-18.2992550152755));
#158458=CARTESIAN_POINT('Ctrl Pts',(6.92377634978799,46.2989067836932,-18.3460843492667));
#158459=CARTESIAN_POINT('Ctrl Pts',(6.80836340187918,46.3025716664672,-18.3891195623824));
#158460=CARTESIAN_POINT('Ctrl Pts',(6.69929393679081,46.3060169332361,-18.4287348300044));
#158461=CARTESIAN_POINT('Ctrl Pts',(6.60745783323462,46.3089178356611,-18.462090745125));
#158462=CARTESIAN_POINT('Ctrl Pts',(6.52011833409138,46.3116630408401,-18.4930213446528));
#158463=CARTESIAN_POINT('Ctrl Pts',(6.4373561006775,46.3142487810106,-18.5217264746776));
#158464=CARTESIAN_POINT('Ctrl Pts',(6.43169812926065,46.3144255529919,-18.5236888770742));
#158465=CARTESIAN_POINT('Ctrl Pts',(6.42606154533015,46.3146015822477,-18.5256408728957));
#158466=CARTESIAN_POINT('Ctrl Pts',(6.42044637239162,46.314776868045,-18.5275825228265));
#158467=CARTESIAN_POINT('Ctrl Pts',(6.41483119945348,46.3149521538423,-18.5295241727573));
#158468=CARTESIAN_POINT('Ctrl Pts',(6.41068416303415,46.3150815448465,-18.5309577093449));
#158469=CARTESIAN_POINT('Ctrl Pts',(6.40157955013002,46.3153655618799,-18.5340953683778));
#158470=CARTESIAN_POINT('Ctrl Pts',(6.38337032432148,46.3159335959467,-18.5403706864436));
#158471=CARTESIAN_POINT('Ctrl Pts',(6.36514293234109,46.3165021957221,-18.5466222782556));
#158472=CARTESIAN_POINT('Ctrl Pts',(6.34689742463322,46.317071345689,-18.5528500372172));
#158473=CARTESIAN_POINT('Ctrl Pts',(6.32991206270723,46.317601186696,-18.5586476692505));
#158474=CARTESIAN_POINT('Ctrl Pts',(6.31291100122898,46.3181315046282,-18.5644246468887));
#158475=CARTESIAN_POINT('Ctrl Pts',(6.29589428097814,46.3186622867918,-18.5701808839079));
#158476=CARTESIAN_POINT('Ctrl Pts',(6.28426613588955,46.3190249895875,-18.574114330438));
#158477=CARTESIAN_POINT('Ctrl Pts',(6.27263067899291,46.3193879092011,-18.5780380922054));
#158478=CARTESIAN_POINT('Ctrl Pts',(6.26098792344003,46.319751041613,-18.5819521416908));
#158479=CARTESIAN_POINT('Ctrl Pts',(6.25306446062656,46.3199981709244,-18.5846158432009));
#158480=CARTESIAN_POINT('Ctrl Pts',(6.2451376174669,46.3202453987941,-18.5872750464985));
#158481=CARTESIAN_POINT('Ctrl Pts',(6.23720739813473,46.3204927239556,-18.5899297429007));
#158482=CARTESIAN_POINT('Ctrl Pts',(6.16393633207268,46.3227778786893,-18.6144577448779));
#158483=CARTESIAN_POINT('Ctrl Pts',(6.09037704618398,46.3250713322953,-18.6386009962432));
#158484=CARTESIAN_POINT('Ctrl Pts',(6.01653280990959,46.3273720673538,-18.6623526308452));
#158485=CARTESIAN_POINT('Ctrl Pts',(5.86884433736068,46.3319735374708,-18.7098559000494));
#158486=CARTESIAN_POINT('Ctrl Pts',(5.72001610760948,46.3366041281679,-18.7557926956514));
#158487=CARTESIAN_POINT('Ctrl Pts',(5.57007540151264,46.3412553798866,-18.8001072912133));
#158488=CARTESIAN_POINT('Ctrl Pts',(5.30239826438237,46.3495588871632,-18.8792185904852));
#158489=CARTESIAN_POINT('Ctrl Pts',(5.03117079698169,46.3579100892042,-18.9531406268273));
#158490=CARTESIAN_POINT('Ctrl Pts',(4.75656504104083,46.3662915668625,-19.0215846262456));
#158491=CARTESIAN_POINT('Ctrl Pts',(4.70103167086469,46.3679865484546,-19.0354260184007));
#158492=CARTESIAN_POINT('Ctrl Pts',(4.64536015382318,46.3696827586102,-19.0490433456627));
#158493=CARTESIAN_POINT('Ctrl Pts',(4.58955210787872,46.3713805851791,-19.0624347544919));
#158494=CARTESIAN_POINT('Ctrl Pts',(4.30299362357523,46.380098442971,-19.1311958399563));
#158495=CARTESIAN_POINT('Ctrl Pts',(4.01283263018197,46.3888494541078,-19.1939908678349));
#158496=CARTESIAN_POINT('Ctrl Pts',(3.71929304826894,46.3976201213455,-19.2504893618902));
#158497=CARTESIAN_POINT('Ctrl Pts',(3.36379464312931,46.408242055855,-19.3189132671044));
#158498=CARTESIAN_POINT('Ctrl Pts',(3.00334184363891,46.4189177868653,-19.378130100985));
#158499=CARTESIAN_POINT('Ctrl Pts',(2.63840663686076,46.429687183299,-19.4275996243975));
#158500=CARTESIAN_POINT('Ctrl Pts',(2.35313401659911,46.4381057022093,-19.466270326223));
#158501=CARTESIAN_POINT('Ctrl Pts',(2.06512320625288,46.4465814519121,-19.4989844105425));
#158502=CARTESIAN_POINT('Ctrl Pts',(1.77461989863233,46.4551334788611,-19.5254749322974));
#158503=CARTESIAN_POINT('Ctrl Pts',(1.61857483378613,46.4597272358505,-19.5397044266839));
#158504=CARTESIAN_POINT('Ctrl Pts',(1.46181164610905,46.4643432402804,-19.5521382812368));
#158505=CARTESIAN_POINT('Ctrl Pts',(1.30437207310332,46.4689848726832,-19.5627346384493));
#158506=CARTESIAN_POINT('Ctrl Pts',(1.30063483619021,46.469095053876,-19.5629861704915));
#158507=CARTESIAN_POINT('Ctrl Pts',(1.29689721822389,46.4692052495095,-19.5632366671256));
#158508=CARTESIAN_POINT('Ctrl Pts',(1.29315921977337,46.4693154596288,-19.5634861277876));
#158509=CARTESIAN_POINT('Ctrl Pts',(1.28732307891248,46.4694875308026,-19.5638756109781));
#158510=CARTESIAN_POINT('Ctrl Pts',(1.28148601055981,46.4696596372905,-19.5642625688231));
#158511=CARTESIAN_POINT('Ctrl Pts',(1.27564801688235,46.4698317792642,-19.564646999175));
#158512=CARTESIAN_POINT('Ctrl Pts',(1.22641840534326,46.4712833879788,-19.5678887561779));
#158513=CARTESIAN_POINT('Ctrl Pts',(1.17941027790358,46.472669194475,-19.5708037139749));
#158514=CARTESIAN_POINT('Ctrl Pts',(1.13283771320883,46.4740411802924,-19.5735312462702));
#158515=CARTESIAN_POINT('Ctrl Pts',(1.10037023822284,46.4749976428686,-19.5754327109449));
#158516=CARTESIAN_POINT('Ctrl Pts',(1.06811435941353,46.4759473885656,-19.5772419478768));
#158517=CARTESIAN_POINT('Ctrl Pts',(1.03546409447215,46.4769080292016,-19.5789913456826));
#158518=CARTESIAN_POINT('Ctrl Pts',(0.955979064063113,46.4792466488207,
-19.5832501453599));
#158519=CARTESIAN_POINT('Ctrl Pts',(0.876428488971647,46.4815841522886,
-19.587027934147));
#158520=CARTESIAN_POINT('Ctrl Pts',(0.796818320564653,46.4839209860823,
-19.5903229299426));
#158521=CARTESIAN_POINT('Ctrl Pts',(0.478377646937652,46.493268321257,-19.6035029131249));
#158522=CARTESIAN_POINT('Ctrl Pts',(0.158983092527291,46.5026049850561,
-19.6089581758178));
#158523=CARTESIAN_POINT('Ctrl Pts',(-0.160970907746851,46.5119595733538,
-19.6065749533179));
#158524=CARTESIAN_POINT('Ctrl Pts',(-0.574073197097879,46.5240375653101,
-19.6034979026485));
#158525=CARTESIAN_POINT('Ctrl Pts',(-0.988108299813987,46.5362240922627,
-19.5874409617401));
#158526=CARTESIAN_POINT('Ctrl Pts',(-1.40219309587945,46.5484799366978,
-19.5580533398903));
#158527=CARTESIAN_POINT('Ctrl Pts',(-1.44214718607668,46.5496624749572,
-19.5552177958056));
#158528=CARTESIAN_POINT('Ctrl Pts',(-1.48210168799199,46.550845656493,-19.5522581512841));
#158529=CARTESIAN_POINT('Ctrl Pts',(-1.52205577574677,46.5520294445775,
-19.5491740959981));
#158530=CARTESIAN_POINT('Ctrl Pts',(-1.74502091334521,46.5586356140081,
-19.5319634211999));
#158531=CARTESIAN_POINT('Ctrl Pts',(-1.96797427368093,46.5652607605454,
-19.5108782335331));
#158532=CARTESIAN_POINT('Ctrl Pts',(-2.1907730159818,46.5718986941379,-19.4858649870176));
#158533=CARTESIAN_POINT('Ctrl Pts',(-2.19077347225042,46.5718987077317,
-19.4858649357931));
#158534=CARTESIAN_POINT('Ctrl Pts',(-2.19077392851916,46.5718987213255,
-19.4858648845686));
#158535=CARTESIAN_POINT('Ctrl Pts',(-2.19077438478778,46.5718987349193,
-19.485864833344));
#158536=CARTESIAN_POINT('Ctrl Pts',(-2.63685524089932,46.585189003531,-19.4357840406387));
#158537=CARTESIAN_POINT('Ctrl Pts',(-3.08231841808075,46.5985304704153,
-19.3699546432711));
#158538=CARTESIAN_POINT('Ctrl Pts',(-3.52604379855483,46.6118687053319,
-19.2884773893563));
#158539=CARTESIAN_POINT('Ctrl Pts',(-3.60570327032582,46.614263242121,-19.2738502454203));
#158540=CARTESIAN_POINT('Ctrl Pts',(-3.68530662714502,46.6166576773683,
-19.2587188704416));
#158541=CARTESIAN_POINT('Ctrl Pts',(-3.76484724647112,46.6190516974941,
-19.2430839556145));
#158542=CARTESIAN_POINT('Ctrl Pts',(-3.78626678800525,46.6196963846231,
-19.238873619935));
#158543=CARTESIAN_POINT('Ctrl Pts',(-3.80768177973671,46.6203410416539,
-19.234626769022));
#158544=CARTESIAN_POINT('Ctrl Pts',(-3.82909209180939,46.6209856624605,
-19.2303434167905));
#158545=CARTESIAN_POINT('Ctrl Pts',(-3.88635184826407,46.622709636883,-19.218888016012));
#158546=CARTESIAN_POINT('Ctrl Pts',(-3.9435781348145,46.6244333531846,-19.2071715428942));
#158547=CARTESIAN_POINT('Ctrl Pts',(-4.00076845990828,46.626156696293,-19.195194272197));
#158548=CARTESIAN_POINT('Ctrl Pts',(-4.00573384714899,46.6263063206546,
-19.1941543797501));
#158549=CARTESIAN_POINT('Ctrl Pts',(-4.01069896525892,46.6264559292278,
-19.1931125060696));
#158550=CARTESIAN_POINT('Ctrl Pts',(-4.01566381267454,46.6266055217256,
-19.1920686510653));
#158551=CARTESIAN_POINT('Ctrl Pts',(-4.02062866009016,46.6267551142235,
-19.191024796061));
#158552=CARTESIAN_POINT('Ctrl Pts',(-4.0229203267908,46.6268241602032,-19.1905417250514));
#158553=CARTESIAN_POINT('Ctrl Pts',(-4.02560680407537,46.626905124809,-19.1899754523928));
#158554=CARTESIAN_POINT('Ctrl Pts',(-4.03097975864422,46.6270670540207,
-19.1888429070756));
#158555=CARTESIAN_POINT('Ctrl Pts',(-4.03637775882908,46.627229800101,-19.1877027764641));
#158556=CARTESIAN_POINT('Ctrl Pts',(-4.04180078894236,46.6273933623487,
-19.1865549958269));
#158557=CARTESIAN_POINT('Ctrl Pts',(-4.05264684916891,46.627720486844,-19.1842594345524));
#158558=CARTESIAN_POINT('Ctrl Pts',(-4.06359302917256,46.6280508757057,
-19.1819332734404));
#158559=CARTESIAN_POINT('Ctrl Pts',(-4.07463920033285,46.6283845226609,
-19.1795759871132));
#158560=CARTESIAN_POINT('Ctrl Pts',(-4.09673154265345,46.6290518165713,
-19.1748614144588));
#158561=CARTESIAN_POINT('Ctrl Pts',(-4.11922385060428,46.6297321380167,
-19.1700223451833));
#158562=CARTESIAN_POINT('Ctrl Pts',(-4.14211504415856,46.6304254289817,
-19.1650544594648));
#158563=CARTESIAN_POINT('Ctrl Pts',(-4.18789743126685,46.6318120109116,
-19.1551186880281));
#158564=CARTESIAN_POINT('Ctrl Pts',(-4.23527537792873,46.6332503933754,
-19.1446677184516));
#158565=CARTESIAN_POINT('Ctrl Pts',(-4.28423982584164,46.6347405128481,
-19.1336656274362));
#158566=CARTESIAN_POINT('Ctrl Pts',(-4.3821687216676,46.6377207517934,-19.1116614454053));
#158567=CARTESIAN_POINT('Ctrl Pts',(-4.48644387390114,46.6409067092644,
-19.087453857128));
#158568=CARTESIAN_POINT('Ctrl Pts',(-4.59697679024059,46.6442929675505,
-19.0607231979755));
#158569=CARTESIAN_POINT('Ctrl Pts',(-4.67922861797018,46.6468128136057,
-19.0408318783169));
#158570=CARTESIAN_POINT('Ctrl Pts',(-4.76494497774344,46.6494429048597,
-19.0195419834922));
#158571=CARTESIAN_POINT('Ctrl Pts',(-4.85408238910024,46.6521809748294,
-18.9967088923217));
#158572=CARTESIAN_POINT('Ctrl Pts',(-4.89123206818298,46.6533221165693,
-18.9871927756145));
#158573=CARTESIAN_POINT('Ctrl Pts',(-4.92897589024084,46.6544820007251,
-18.977408468002));
#158574=CARTESIAN_POINT('Ctrl Pts',(-4.96731039382047,46.6556605960427,
-18.967345094483));
#158575=CARTESIAN_POINT('Ctrl Pts',(-5.08420834378002,46.6592546265789,
-18.9366576556435));
#158576=CARTESIAN_POINT('Ctrl Pts',(-5.20660035063895,46.6630220534282,
-18.9033765610327));
#158577=CARTESIAN_POINT('Ctrl Pts',(-5.33437326910962,46.6669589139865,
-18.8671723589691));
#158578=CARTESIAN_POINT('Ctrl Pts',(-5.47411865282074,46.6712646627785,
-18.8275757827157));
#158579=CARTESIAN_POINT('Ctrl Pts',(-5.62030014725964,46.6757719556175,
-18.784482123783));
#158580=CARTESIAN_POINT('Ctrl Pts',(-5.77274277895888,46.6804810024528,
-18.7374294251944));
#158581=CARTESIAN_POINT('Ctrl Pts',(-5.92363927527921,46.6851422882135,
-18.690853954276));
#158582=CARTESIAN_POINT('Ctrl Pts',(-6.08067083469948,46.6900012559716,
-18.6403991607858));
#158583=CARTESIAN_POINT('Ctrl Pts',(-6.24363105220993,46.6950581179573,
-18.5855825139557));
#158584=CARTESIAN_POINT('Ctrl Pts',(-6.40340122010748,46.7000159886625,
-18.5318389377539));
#158585=CARTESIAN_POINT('Ctrl Pts',(-6.56887042432139,46.7051640810647,
-18.4739023819888));
#158586=CARTESIAN_POINT('Ctrl Pts',(-6.73980503792805,46.7105026090336,
-18.4112878867818));
#158587=CARTESIAN_POINT('Ctrl Pts',(-6.89953217359145,46.7154911117315,
-18.3527787658998));
#158588=CARTESIAN_POINT('Ctrl Pts',(-7.06403141003654,46.720645895904,-18.2901846581155));
#158589=CARTESIAN_POINT('Ctrl Pts',(-7.23307743469086,46.7259671564355,
-18.2230877599396));
#158590=CARTESIAN_POINT('Ctrl Pts',(-7.4132981770511,46.7316401766988,-18.151555448996));
#158591=CARTESIAN_POINT('Ctrl Pts',(-7.59868917629877,46.7375039306379,
-18.0749066243128));
#158592=CARTESIAN_POINT('Ctrl Pts',(-7.78893341469943,46.7435656558204,
-17.9926171236834));
#158593=CARTESIAN_POINT('Ctrl Pts',(-7.97917765309997,46.7496273810028,
-17.9103276230541));
#158594=CARTESIAN_POINT('Ctrl Pts',(-8.17427553840214,46.7558870757927,
-17.8223973046759));
#158595=CARTESIAN_POINT('Ctrl Pts',(-8.37385633938252,46.7623520291006,
-17.7282780518099));
#158596=CARTESIAN_POINT('Ctrl Pts',(-8.47544151019609,46.765642643142,-17.680372039146));
#158597=CARTESIAN_POINT('Ctrl Pts',(-8.57818721417779,46.7689866259061,
-17.6308624892636));
#158598=CARTESIAN_POINT('Ctrl Pts',(-8.68203863077467,46.7723856088848,
-17.5796758052988));
#158599=CARTESIAN_POINT('Ctrl Pts',(-8.70801436017145,46.7732357760271,
-17.5668727883062));
#158600=CARTESIAN_POINT('Ctrl Pts',(-8.7340592451562,46.7740893840762,-17.5539648395289));
#158601=CARTESIAN_POINT('Ctrl Pts',(-8.76017238736167,46.7749464585706,
-17.5409507935834));
#158602=CARTESIAN_POINT('Ctrl Pts',(-8.83477100901044,46.7773949029372,
-17.5037729663435));
#158603=CARTESIAN_POINT('Ctrl Pts',(-8.90992675874782,46.7798716336387,
-17.4657293023511));
#158604=CARTESIAN_POINT('Ctrl Pts',(-8.98561793726705,46.7823772436364,
-17.426792391241));
#158605=CARTESIAN_POINT('Ctrl Pts',(-8.99212158094818,46.7825925341755,
-17.4234467993126));
#158606=CARTESIAN_POINT('Ctrl Pts',(-8.99408369189947,46.7826575148396,
-17.4224353782691));
#158607=CARTESIAN_POINT('Ctrl Pts',(-8.99785682847869,46.7827824514089,
-17.4204910534728));
#158608=CARTESIAN_POINT('Ctrl Pts',(-9.00162996505803,46.7829073879783,
-17.4185467286765));
#158609=CARTESIAN_POINT('Ctrl Pts',(-9.00540445570275,46.7830323826262,
-17.4166001503923));
#158610=CARTESIAN_POINT('Ctrl Pts',(-9.00918029758023,46.7831574354389,
-17.4146513151709));
#158611=CARTESIAN_POINT('Ctrl Pts',(-9.01673198133471,46.7834075410644,
-17.4107536447283));
#158612=CARTESIAN_POINT('Ctrl Pts',(-9.02428907002163,46.7836578793467,
-17.4068469465388));
#158613=CARTESIAN_POINT('Ctrl Pts',(-9.03185154088132,46.7839084509783,
-17.4029311929911));
#158614=CARTESIAN_POINT('Ctrl Pts',(-9.04697648260083,46.7844095942416,
-17.3950996858955));
#158615=CARTESIAN_POINT('Ctrl Pts',(-9.06212295303301,46.7849116708597,
-17.3872319573991));
#158616=CARTESIAN_POINT('Ctrl Pts',(-9.0772907685946,46.785414686436,-17.3793277863442));
#158617=CARTESIAN_POINT('Ctrl Pts',(-9.10762639971753,46.7864207175887,
-17.3635194442343));
#158618=CARTESIAN_POINT('Ctrl Pts',(-9.13804741172161,46.7874305038772,
-17.3475653324086));
#158619=CARTESIAN_POINT('Ctrl Pts',(-9.16855232185229,46.788444094697,-17.3314636761538));
#158620=CARTESIAN_POINT('Ctrl Pts',(-9.22956214211366,46.7904712763367,
-17.2992603636441));
#158621=CARTESIAN_POINT('Ctrl Pts',(-9.29090756073955,46.7925136649926,
-17.2664668816396));
#158622=CARTESIAN_POINT('Ctrl Pts',(-9.35257627147123,46.7945716539059,
-17.2330689737935));
#158623=CARTESIAN_POINT('Ctrl Pts',(-9.54653082193156,46.8010442444594,
-17.1280290576717));
#158624=CARTESIAN_POINT('Ctrl Pts',(-9.74368886707524,46.8076696559492,
-17.0170081975148));
#158625=CARTESIAN_POINT('Ctrl Pts',(-9.94363045416531,46.8144640697958,
-16.8995624895506));
#158626=CARTESIAN_POINT('Ctrl Pts',(-10.1391848395065,46.8211093977782,
-16.7846938243261));
#158627=CARTESIAN_POINT('Ctrl Pts',(-10.3374020537627,46.8279163923887,
-16.6636790343369));
#158628=CARTESIAN_POINT('Ctrl Pts',(-10.5378405159045,46.8349001982492,
-16.5360931305914));
#158629=CARTESIAN_POINT('Ctrl Pts',(-10.6537473664815,46.8389386993118,
-16.4623144749226));
#158630=CARTESIAN_POINT('Ctrl Pts',(-10.7703960706653,46.843036324828,-16.3863383206682));
#158631=CARTESIAN_POINT('Ctrl Pts',(-10.8876933315161,46.8471960045277,
-16.3080812291821));
#158632=CARTESIAN_POINT('Ctrl Pts',(-10.965460526478,46.8499538406429,-16.2561973706281));
#158633=CARTESIAN_POINT('Ctrl Pts',(-11.0435134232521,46.8527416133931,
-16.2033139892031));
#158634=CARTESIAN_POINT('Ctrl Pts',(-11.1218217134225,46.8555576352681,
-16.1494043409385));
#158635=CARTESIAN_POINT('Ctrl Pts',(-11.1218221011061,46.8555576492095,
-16.1494040740461));
#158636=CARTESIAN_POINT('Ctrl Pts',(-11.1218224887899,46.8555576631509,
-16.1494038071536));
#158637=CARTESIAN_POINT('Ctrl Pts',(-11.1218228764735,46.8555576770923,
-16.1494035402611));
#158638=CARTESIAN_POINT('Ctrl Pts',(-11.3233854073492,46.8628060097138,
-16.01064215476));
#158639=CARTESIAN_POINT('Ctrl Pts',(-11.5266431807126,46.8702415142046,
-15.8650800525686));
#158640=CARTESIAN_POINT('Ctrl Pts',(-11.7310914791353,46.8778345956964,
-15.7123379360749));
#158641=CARTESIAN_POINT('Ctrl Pts',(-11.7588757663431,46.8788664866859,
-15.6915804591669));
#158642=CARTESIAN_POINT('Ctrl Pts',(-11.7866819669489,46.8799012875868,
-15.6706904057044));
#158643=CARTESIAN_POINT('Ctrl Pts',(-11.8145087438311,46.8809389238425,
-15.6496668506061));
#158644=CARTESIAN_POINT('Ctrl Pts',(-11.820977144164,46.8811801248529,-15.6447798753242));
#158645=CARTESIAN_POINT('Ctrl Pts',(-11.8274466562544,46.8814214790956,
-15.6398856864604));
#158646=CARTESIAN_POINT('Ctrl Pts',(-11.833917263172,46.8816629856279,-15.6349842724428));
#158647=CARTESIAN_POINT('Ctrl Pts',(-12.0274598592318,46.8888866976868,
-15.4883778713111));
#158648=CARTESIAN_POINT('Ctrl Pts',(-12.2219854084749,46.8962466690618,
-15.3353058146507));
#158649=CARTESIAN_POINT('Ctrl Pts',(-12.4170195711503,46.9037176737407,
-15.1754676589622));
#158650=CARTESIAN_POINT('Ctrl Pts',(-12.4447908946294,46.9047814857662,
-15.1527079687364));
#158651=CARTESIAN_POINT('Ctrl Pts',(-12.4725724617014,46.9058475497256,
-15.1298111241722));
#158652=CARTESIAN_POINT('Ctrl Pts',(-12.5003628334961,46.9069157930984,
-15.1067762900836));
#158653=CARTESIAN_POINT('Ctrl Pts',(-12.6364505709735,46.9121469150404,
-14.993976127587));
#158654=CARTESIAN_POINT('Ctrl Pts',(-12.7727499004119,46.9174273218309,
-14.8778625405971));
#158655=CARTESIAN_POINT('Ctrl Pts',(-12.90908548709,46.9227434918036,-14.7583325463468));
#158656=CARTESIAN_POINT('Ctrl Pts',(-12.977253280429,46.9254015767899,-14.6985675492216));
#158657=CARTESIAN_POINT('Ctrl Pts',(-13.0454301335482,46.9280686330681,
-14.6379484170779));
#158658=CARTESIAN_POINT('Ctrl Pts',(-13.1135929629013,46.9307427397931,
-14.5764625034779));
#158659=CARTESIAN_POINT('Ctrl Pts',(-13.1476743775778,46.9320797931556,
-14.545719546678));
#158660=CARTESIAN_POINT('Ctrl Pts',(-13.1817522861571,46.9334186110555,
-14.5147598922244));
#158661=CARTESIAN_POINT('Ctrl Pts',(-13.2158237671768,46.9347589533218,
-14.4835819594719));
#158662=CARTESIAN_POINT('Ctrl Pts',(-13.2328595076867,46.9354291244549,
-14.4679929930956));
#158663=CARTESIAN_POINT('Ctrl Pts',(-13.2498936412868,46.9360996768133,
-14.4523494569924));
#158664=CARTESIAN_POINT('Ctrl Pts',(-13.2669257987245,46.9367705797173,
-14.4366511542268));
#158665=CARTESIAN_POINT('Ctrl Pts',(-13.2775708971229,46.9371898940323,
-14.4268397149983));
#158666=CARTESIAN_POINT('Ctrl Pts',(-13.2882152235815,46.9376093452899,
-14.4170068825296));
#158667=CARTESIAN_POINT('Ctrl Pts',(-13.2988586874127,46.9380289259193,
-14.4071526088328));
#158668=CARTESIAN_POINT('Ctrl Pts',(-13.3009873801789,46.9381128420452,
-14.4051817540934));
#158669=CARTESIAN_POINT('Ctrl Pts',(-13.3039079914457,46.938227987015,-14.402476091451));
#158670=CARTESIAN_POINT('Ctrl Pts',(-13.3048876492802,46.9382666140635,
-14.4015683025748));
#158671=CARTESIAN_POINT('Ctrl Pts',(-13.306846964949,46.9383438681604,-14.3997527248226));
#158672=CARTESIAN_POINT('Ctrl Pts',(-13.3088157494589,46.9384215101324,
-14.3979276324136));
#158673=CARTESIAN_POINT('Ctrl Pts',(-13.3107940428129,46.9384995949311,
-14.3960930486024));
#158674=CARTESIAN_POINT('Ctrl Pts',(-13.315852414069,46.9386992528335,-14.3914021335777));
#158675=CARTESIAN_POINT('Ctrl Pts',(-13.3209727823766,46.9389016249734,
-14.3866490514511));
#158676=CARTESIAN_POINT('Ctrl Pts',(-13.3261549529153,46.9391067076329,
-14.3818335960839));
#158677=CARTESIAN_POINT('Ctrl Pts',(-13.3345532756689,46.9394390684368,
-14.3740295788141));
#158678=CARTESIAN_POINT('Ctrl Pts',(-13.3431139169265,46.9397785467279,
-14.366061744597));
#158679=CARTESIAN_POINT('Ctrl Pts',(-13.3518360188336,46.9401251270834,
-14.3579291901867));
#158680=CARTESIAN_POINT('Ctrl Pts',(-13.3931190689189,46.9417655452221,
-14.3194365590962));
#158681=CARTESIAN_POINT('Ctrl Pts',(-13.4380207459146,46.9435650681951,
-14.2772549975227));
#158682=CARTESIAN_POINT('Ctrl Pts',(-13.4864390307363,46.9455220618137,
-14.2312790967967));
#158683=CARTESIAN_POINT('Ctrl Pts',(-13.5450139535913,46.9478895713332,
-14.1756588936413));
#158684=CARTESIAN_POINT('Ctrl Pts',(-13.6087367433437,46.9504875258913,
-14.1144862338346));
#158685=CARTESIAN_POINT('Ctrl Pts',(-13.6773896696454,46.9533129481756,
-14.0475448071822));
#158686=CARTESIAN_POINT('Ctrl Pts',(-13.7177763320112,46.9549750677965,
-14.0081649738359));
#158687=CARTESIAN_POINT('Ctrl Pts',(-13.7598683700537,46.9567159059488,
-13.9667881686348));
#158688=CARTESIAN_POINT('Ctrl Pts',(-13.8036145805053,46.9585348557868,
-13.9233654737716));
#158689=CARTESIAN_POINT('Ctrl Pts',(-13.8775780087938,46.9616102253905,
-13.8499490259366));
#158690=CARTESIAN_POINT('Ctrl Pts',(-13.9562720557375,46.9649084387406,
-13.7706853477652));
#158691=CARTESIAN_POINT('Ctrl Pts',(-14.0394164181939,46.968427455044,-13.6853156709686));
#158692=CARTESIAN_POINT('Ctrl Pts',(-14.1219350242423,46.9719199867256,
-13.6005884986152));
#158693=CARTESIAN_POINT('Ctrl Pts',(-14.2088373602262,46.9756300099821,
-13.5098466302832));
#158694=CARTESIAN_POINT('Ctrl Pts',(-14.2998040459943,46.9795555311749,
-13.4128135273989));
#158695=CARTESIAN_POINT('Ctrl Pts',(-14.3113845832385,46.9800552706563,
-13.400460703369));
#158696=CARTESIAN_POINT('Ctrl Pts',(-14.3230309270968,46.9805585023081,
-13.3880058909664));
#158697=CARTESIAN_POINT('Ctrl Pts',(-14.3347423634113,46.9810652221218,
-13.3754484954785));
#158698=CARTESIAN_POINT('Ctrl Pts',(-14.389714613225,46.9834437116115,-13.3165054023145));
#158699=CARTESIAN_POINT('Ctrl Pts',(-14.4461215270265,46.9858990545918,
-13.2553023183577));
#158700=CARTESIAN_POINT('Ctrl Pts',(-14.5038854292466,46.9884308364758,
-13.1917762844465));
#158701=CARTESIAN_POINT('Ctrl Pts',(-14.515748758944,46.9889508041729,-13.178729550142));
#158702=CARTESIAN_POINT('Ctrl Pts',(-14.5276693120145,46.9894740004268,
-13.1655848257572));
#158703=CARTESIAN_POINT('Ctrl Pts',(-14.5396463875439,46.9900004260561,
-13.1523415551223));
#158704=CARTESIAN_POINT('Ctrl Pts',(-14.6356464113697,46.9942198928895,
-13.04619257966));
#158705=CARTESIAN_POINT('Ctrl Pts',(-14.735281804401,46.9986468307833,-12.9337136274274));
#158706=CARTESIAN_POINT('Ctrl Pts',(-14.8381640295551,47.0032816673785,
-12.8146100766122));
#158707=CARTESIAN_POINT('Ctrl Pts',(-14.8653393160004,47.0045059120127,
-12.7831500930707));
#158708=CARTESIAN_POINT('Ctrl Pts',(-14.892740862028,47.005744661775,-12.7512278398623));
#158709=CARTESIAN_POINT('Ctrl Pts',(-14.9203609135926,47.0069979247357,
-12.7188377413622));
#158710=CARTESIAN_POINT('Ctrl Pts',(-14.9566688847607,47.00864540303,-12.6762592994024));
#158711=CARTESIAN_POINT('Ctrl Pts',(-14.9933545012486,47.0103179892833,
-12.6328724173399));
#158712=CARTESIAN_POINT('Ctrl Pts',(-15.0303995350332,47.0120157643875,
-12.588664327746));
#158713=CARTESIAN_POINT('Ctrl Pts',(-15.0489220519254,47.0128646519396,
-12.5665602829491));
#158714=CARTESIAN_POINT('Ctrl Pts',(-15.0667901653046,47.0136856732661,
-12.5451454893214));
#158715=CARTESIAN_POINT('Ctrl Pts',(-15.0857678500256,47.0145599527723,
-12.5222964509028));
#158716=CARTESIAN_POINT('Ctrl Pts',(-15.1037937280683,47.0153903836698,
-12.5005933830111));
#158717=CARTESIAN_POINT('Ctrl Pts',(-15.1228210226261,47.0162688633745,
-12.4775965714076));
#158718=CARTESIAN_POINT('Ctrl Pts',(-15.144326579341,47.017264912732,-12.451457692094));
#158719=CARTESIAN_POINT('Ctrl Pts',(-15.1454621208361,47.0173175063659,
-12.4500775008026));
#158720=CARTESIAN_POINT('Ctrl Pts',(-15.1466045623422,47.0173704277637,
-12.4486885413397));
#158721=CARTESIAN_POINT('Ctrl Pts',(-15.1477541179062,47.0174236871501,
-12.4472905388469));
#158722=CARTESIAN_POINT('Ctrl Pts',(-15.1938647154961,47.0195600102762,
-12.3912143191345));
#158723=CARTESIAN_POINT('Ctrl Pts',(-15.2387116894064,47.0216508984166,
-12.3360444436015));
#158724=CARTESIAN_POINT('Ctrl Pts',(-15.2823301392105,47.0236967626057,
-12.2818151589449));
#158725=CARTESIAN_POINT('Ctrl Pts',(-15.2996154264829,47.0245075055457,
-12.2603249691725));
#158726=CARTESIAN_POINT('Ctrl Pts',(-15.3167077755901,47.0253111776853,
-12.238982467179));
#158727=CARTESIAN_POINT('Ctrl Pts',(-15.3336093325146,47.0261078046626,
-12.2177896936861));
#158728=CARTESIAN_POINT('Ctrl Pts',(-15.3588592436701,47.0272979175314,
-12.1861289626526));
#158729=CARTESIAN_POINT('Ctrl Pts',(-15.3836833395221,47.0284723065937,
-12.1548024154168));
#158730=CARTESIAN_POINT('Ctrl Pts',(-15.4080886797842,47.029631057327,-12.1238166479097));
#158731=CARTESIAN_POINT('Ctrl Pts',(-15.4996714317164,47.0339793507669,
-12.0075403809712));
#158732=CARTESIAN_POINT('Ctrl Pts',(-15.5853602958461,47.0381086536152,
-11.8960674765886));
#158733=CARTESIAN_POINT('Ctrl Pts',(-15.6655096409246,47.0420200396175,
-11.7897142806066));
#158734=CARTESIAN_POINT('Ctrl Pts',(-15.7460322534673,47.0459496415283,
-11.6828657819153));
#158735=CARTESIAN_POINT('Ctrl Pts',(-15.8209638882736,47.0496592920682,
-11.5811845608145));
#158736=CARTESIAN_POINT('Ctrl Pts',(-15.8906358765377,47.0531500591522,
-11.4849465961762));
#158737=CARTESIAN_POINT('Ctrl Pts',(-15.9606039998585,47.0566556634547,
-11.3882995799831));
#158738=CARTESIAN_POINT('Ctrl Pts',(-16.0252679078004,47.0599405194411,
-11.2971419813193));
#158739=CARTESIAN_POINT('Ctrl Pts',(-16.0849312521396,47.0630056897448,
-11.2117115372314));
#158740=CARTESIAN_POINT('Ctrl Pts',(-16.118422723748,47.0647262950065,-11.1637559403008));
#158741=CARTESIAN_POINT('Ctrl Pts',(-16.1503379056975,47.0663776762083,
-11.1176042583133));
#158742=CARTESIAN_POINT('Ctrl Pts',(-16.1807257215825,47.0679600191706,
-11.0732931714316));
#158743=CARTESIAN_POINT('Ctrl Pts',(-16.2349375502648,47.0707829172003,
-10.994242243262));
#158744=CARTESIAN_POINT('Ctrl Pts',(-16.2842896215377,47.0733851836891,
-10.9210508157611));
#158745=CARTESIAN_POINT('Ctrl Pts',(-16.3290295289464,47.0757657892441,
-10.8538961470181));
#158746=CARTESIAN_POINT('Ctrl Pts',(-16.3737552065841,47.0781456376346,
-10.7867628371827));
#158747=CARTESIAN_POINT('Ctrl Pts',(-16.4138717963886,47.0803039658237,
-10.7256622827774));
#158748=CARTESIAN_POINT('Ctrl Pts',(-16.4495874140089,47.0822397398614,
-10.6707373333713));
#158749=CARTESIAN_POINT('Ctrl Pts',(-16.4852637559835,47.0841733851728,
-10.6158727836725));
#158750=CARTESIAN_POINT('Ctrl Pts',(-16.5165489094609,47.0858849653082,
-10.5671701275716));
#158751=CARTESIAN_POINT('Ctrl Pts',(-16.5436092598589,47.0873734477993,
-10.5247398313587));
#158752=CARTESIAN_POINT('Ctrl Pts',(-16.5583760170444,47.0881857085127,
-10.5015857379241));
#158753=CARTESIAN_POINT('Ctrl Pts',(-16.5718839635775,47.0889315339877,
-10.4802989183654));
#158754=CARTESIAN_POINT('Ctrl Pts',(-16.5841548123675,47.0896107565571,
-10.4608935101785));
#158755=CARTESIAN_POINT('Ctrl Pts',(-16.6041016074225,47.0907148621997,
-10.4293491804677));
#158756=CARTESIAN_POINT('Ctrl Pts',(-16.6207810400214,47.0916429458606,
-10.4027769175707));
#158757=CARTESIAN_POINT('Ctrl Pts',(-16.6342650538176,47.0923944215987,
-10.3812224491168));
#158758=CARTESIAN_POINT('Ctrl Pts',(-16.6410070607158,47.0927701594677,
-10.3704452148898));
#158759=CARTESIAN_POINT('Ctrl Pts',(-16.6469497938555,47.0931017479467,
-10.3609221486867));
#158760=CARTESIAN_POINT('Ctrl Pts',(-16.6520997067708,47.0933891235678,
-10.3526573015382));
#158761=CARTESIAN_POINT('Ctrl Pts',(-16.6546746632284,47.0935328113784,
-10.3485248779639));
#158762=CARTESIAN_POINT('Ctrl Pts',(-16.6570514022943,47.0936654616926,
-10.3447070019833));
#158763=CARTESIAN_POINT('Ctrl Pts',(-16.6592305525154,47.0937870474749,
-10.3412040648956));
#158764=CARTESIAN_POINT('Ctrl Pts',(-16.6597753400707,47.0938174439205,
-10.3403283306235));
#158765=CARTESIAN_POINT('Ctrl Pts',(-16.6603077780819,47.0938471491402,
-10.3394722798922));
#158766=CARTESIAN_POINT('Ctrl Pts',(-16.6608278755787,47.0938761629979,
-10.3386359183387));
#158767=CARTESIAN_POINT('Ctrl Pts',(-16.6610879243271,47.0938906699267,
-10.338217737562));
#158768=CARTESIAN_POINT('Ctrl Pts',(-16.6611667985858,47.0938951393685,
-10.3380910540254));
#158769=CARTESIAN_POINT('Ctrl Pts',(-16.6614953196705,47.0939134726223,
-10.3375626979286));
#158770=CARTESIAN_POINT('Ctrl Pts',(-16.6618238407552,47.0939318058762,
-10.3370343418318));
#158771=CARTESIAN_POINT('Ctrl Pts',(-16.6624020394094,47.0939639637998,
-10.3361043309806));
#158772=CARTESIAN_POINT('Ctrl Pts',(-16.6636604824408,47.0940341717863,
-10.3340793480792));
#158773=CARTESIAN_POINT('Ctrl Pts',(-16.6686942545669,47.0943150037321,
-10.3259794164732));
#158774=CARTESIAN_POINT('Ctrl Pts',(-16.6737251469884,47.0945959850288,
-10.317870833013));
#158775=CARTESIAN_POINT('Ctrl Pts',(-16.6787531338403,47.0948771173389,
-10.3097535906872));
#158776=CARTESIAN_POINT('Ctrl Pts',(-16.7592009234713,47.0993752342995,
-10.1798777134746));
#158777=CARTESIAN_POINT('Ctrl Pts',(-16.8389049927993,47.1039118956771,
-10.0477851898003));
#158778=CARTESIAN_POINT('Ctrl Pts',(-16.9177476274706,47.1084912049632,
-9.91345874649253));
#158779=CARTESIAN_POINT('Ctrl Pts',(-17.0561998752873,47.116532738161,-9.67757370669491));
#158780=CARTESIAN_POINT('Ctrl Pts',(-17.1919983434751,47.1247055881786,
-9.43479761063448));
#158781=CARTESIAN_POINT('Ctrl Pts',(-17.3244687718947,47.1330341135961,
-9.18506487779102));
#158782=CARTESIAN_POINT('Ctrl Pts',(-17.3428708321103,47.1341910663445,
-9.15037338594331));
#158783=CARTESIAN_POINT('Ctrl Pts',(-17.3612085990178,47.1353510230364,
-9.11554769178179));
#158784=CARTESIAN_POINT('Ctrl Pts',(-17.3794801955185,47.136514048812,-9.08058766027457));
#158785=CARTESIAN_POINT('Ctrl Pts',(-17.3942946510146,47.1374570202481,
-9.05224236319618));
#158786=CARTESIAN_POINT('Ctrl Pts',(-17.4090656807328,47.1384021021762,
-9.02380883999091));
#158787=CARTESIAN_POINT('Ctrl Pts',(-17.4237921817012,47.1393492331238,
-8.9952869741603));
#158788=CARTESIAN_POINT('Ctrl Pts',(-17.4237924043218,47.1393492474416,
-8.99528654299502));
#158789=CARTESIAN_POINT('Ctrl Pts',(-17.4237926269424,47.1393492617594,
-8.99528611182975));
#158790=CARTESIAN_POINT('Ctrl Pts',(-17.423792849563,47.1393492760772,-8.99528568066443));
#158791=CARTESIAN_POINT('Ctrl Pts',(-17.5492281467995,47.1474166147354,
-8.75234614003725));
#158792=CARTESIAN_POINT('Ctrl Pts',(-17.6714348749431,47.155632630049,-8.50299374324815));
#158793=CARTESIAN_POINT('Ctrl Pts',(-17.789819636347,47.1639581786919,-8.24723380350192));
#158794=CARTESIAN_POINT('Ctrl Pts',(-17.7980791662298,47.1645390399192,
-8.22938981040599));
#158795=CARTESIAN_POINT('Ctrl Pts',(-17.8063200817956,47.1651204342142,
-8.21151464600503));
#158796=CARTESIAN_POINT('Ctrl Pts',(-17.8145421768707,47.1657023482401,
-8.19360832045648));
#158797=CARTESIAN_POINT('Ctrl Pts',(-17.8320304592864,47.1669400713184,
-8.15552181387152));
#158798=CARTESIAN_POINT('Ctrl Pts',(-17.8494335736596,47.168180109747,-8.11729428376317));
#158799=CARTESIAN_POINT('Ctrl Pts',(-17.8667495117252,47.1694223103997,
-8.07892580736996));
#158800=CARTESIAN_POINT('Ctrl Pts',(-17.875407480758,47.170043410726,-8.0597415691733));
#158801=CARTESIAN_POINT('Ctrl Pts',(-17.8840436556901,47.1706650516314,
-8.04052209439509));
#158802=CARTESIAN_POINT('Ctrl Pts',(-17.8926577837611,47.1712872134199,
-8.02126739444524));
#158803=CARTESIAN_POINT('Ctrl Pts',(-17.8969648477966,47.1715982943142,
-8.01164004447039));
#158804=CARTESIAN_POINT('Ctrl Pts',(-17.9015267428194,47.1719281895335,
-8.00142485788426));
#158805=CARTESIAN_POINT('Ctrl Pts',(-17.9070813576408,47.1723310129709,
-7.98894804735926));
#158806=CARTESIAN_POINT('Ctrl Pts',(-17.9126359724623,47.1727338364084,
-7.97647123683425));
#158807=CARTESIAN_POINT('Ctrl Pts',(-17.9181606095077,47.173135506367,-7.96402659020528));
#158808=CARTESIAN_POINT('Ctrl Pts',(-17.923655499,47.1735360235763,-7.95161425139211));
#158809=CARTESIAN_POINT('Ctrl Pts',(-17.9340790578562,47.1742957867546,
-7.92806860150317));
#158810=CARTESIAN_POINT('Ctrl Pts',(-17.9443955629107,47.1750513852758,
-7.90463918635143));
#158811=CARTESIAN_POINT('Ctrl Pts',(-17.9546065589344,47.1758027835309,
-7.88132688719185));
#158812=CARTESIAN_POINT('Ctrl Pts',(-17.9593514139268,47.1761519439609,
-7.87049410664867));
#158813=CARTESIAN_POINT('Ctrl Pts',(-17.96407348631,47.1765001974448,-7.85968661446904));
#158814=CARTESIAN_POINT('Ctrl Pts',(-17.968772929882,47.1768475404057,-7.84890449751336));
#158815=CARTESIAN_POINT('Ctrl Pts',(-17.996610755768,47.1789050760946,-7.78503508618865));
#158816=CARTESIAN_POINT('Ctrl Pts',(-18.023654623141,47.1809306619951,-7.72205617572219));
#158817=CARTESIAN_POINT('Ctrl Pts',(-18.0499359507577,47.1829235547173,
-7.659985123459));
#158818=CARTESIAN_POINT('Ctrl Pts',(-18.1143667515075,47.187809292446,-7.50781291743398));
#158819=CARTESIAN_POINT('Ctrl Pts',(-18.1742164929879,47.1924981411744,
-7.36109975921445));
#158820=CARTESIAN_POINT('Ctrl Pts',(-18.2299287429271,47.1969835126097,
-7.22007357203891));
#158821=CARTESIAN_POINT('Ctrl Pts',(-18.2438508675354,47.1981043774124,
-7.18483205598046));
#158822=CARTESIAN_POINT('Ctrl Pts',(-18.2575144501177,47.1992125360454,
-7.1499454822165));
#158823=CARTESIAN_POINT('Ctrl Pts',(-18.2709260721938,47.2003078862635,
-7.11541703682883));
#158824=CARTESIAN_POINT('Ctrl Pts',(-18.325438968174,47.2047600481392,-6.97507267422337));
#158825=CARTESIAN_POINT('Ctrl Pts',(-18.3757909972022,47.2089992972865,
-6.84064682251212));
#158826=CARTESIAN_POINT('Ctrl Pts',(-18.4224075519157,47.2130257265439,
-6.71233367248903));
#158827=CARTESIAN_POINT('Ctrl Pts',(-18.467478676501,47.2169186717821,-6.58827435480291));
#158828=CARTESIAN_POINT('Ctrl Pts',(-18.509057790202,47.220612701664,-6.46992872665861));
#158829=CARTESIAN_POINT('Ctrl Pts',(-18.5474951745208,47.2241078498345,
-6.35744217216915));
#158830=CARTESIAN_POINT('Ctrl Pts',(-18.5493040103447,47.2242723290084,
-6.35214863534099));
#158831=CARTESIAN_POINT('Ctrl Pts',(-18.5511058826478,47.2244363681286,
-6.34686806917224));
#158832=CARTESIAN_POINT('Ctrl Pts',(-18.5529008266896,47.2245999678049,
-6.34160048763564));
#158833=CARTESIAN_POINT('Ctrl Pts',(-18.5706043511043,47.2262135506215,
-6.28964635638038));
#158834=CARTESIAN_POINT('Ctrl Pts',(-18.5876339518692,47.2277843010443,
-6.23895540384221));
#158835=CARTESIAN_POINT('Ctrl Pts',(-18.6040219970196,47.2293122357678,
-6.18954012723715));
#158836=CARTESIAN_POINT('Ctrl Pts',(-18.6414148808792,47.2327985506477,
-6.07678844257765));
#158837=CARTESIAN_POINT('Ctrl Pts',(-18.6754735955306,47.2360648943341,
-5.97068161990184));
#158838=CARTESIAN_POINT('Ctrl Pts',(-18.7065562792105,47.2391169246809,
-5.87135117794521));
#158839=CARTESIAN_POINT('Ctrl Pts',(-18.7128282349611,47.2397327723819,
-5.85130798788285));
#158840=CARTESIAN_POINT('Ctrl Pts',(-18.7189788741781,47.240339893934,-5.83154061628552));
#158841=CARTESIAN_POINT('Ctrl Pts',(-18.7250109209414,47.2409383356936,
-5.81205000926961));
#158842=CARTESIAN_POINT('Ctrl Pts',(-18.7429738132852,47.2427204413908,
-5.75400873583691));
#158843=CARTESIAN_POINT('Ctrl Pts',(-18.7598854016159,47.2444255258942,
-5.69842205783915));
#158844=CARTESIAN_POINT('Ctrl Pts',(-18.7758133863251,47.2460545426051,
-5.64531291745217));
#158845=CARTESIAN_POINT('Ctrl Pts',(-18.7878466638589,47.2472852325226,
-5.60519001191679));
#158846=CARTESIAN_POINT('Ctrl Pts',(-18.7990859763713,47.2484485107413,
-5.56727205731654));
#158847=CARTESIAN_POINT('Ctrl Pts',(-18.8101520819336,47.2496059794056,
-5.5295481606792));
#158848=CARTESIAN_POINT('Ctrl Pts',(-18.813733752897,47.2499806073072,-5.51733839235087));
#158849=CARTESIAN_POINT('Ctrl Pts',(-18.8172968870035,47.2503546265664,
-5.50514883379483));
#158850=CARTESIAN_POINT('Ctrl Pts',(-18.8208614293665,47.2507301257026,
-5.49291097432487));
#158851=CARTESIAN_POINT('Ctrl Pts',(-18.8452865393979,47.2533031369854,
-5.40905418889075));
#158852=CARTESIAN_POINT('Ctrl Pts',(-18.8712662809556,47.256099339058,-5.31781383684688));
#158853=CARTESIAN_POINT('Ctrl Pts',(-18.8984858349042,47.2591177091589,
-5.21910795617977));
#158854=CARTESIAN_POINT('Ctrl Pts',(-18.9255457351199,47.262118375294,-5.12098102556986));
#158855=CARTESIAN_POINT('Ctrl Pts',(-18.9538309613285,47.2653386107427,
-5.01547562116803));
#158856=CARTESIAN_POINT('Ctrl Pts',(-18.9829809273444,47.2687774107683,
-4.90250847951877));
#158857=CARTESIAN_POINT('Ctrl Pts',(-19.0119855419613,47.2721990637964,
-4.79010462950637));
#158858=CARTESIAN_POINT('Ctrl Pts',(-19.0418463234996,47.2758371068821,
-4.67031297822463));
#158859=CARTESIAN_POINT('Ctrl Pts',(-19.0721567967555,47.2796905534941,
-4.54305293708389));
#158860=CARTESIAN_POINT('Ctrl Pts',(-19.1021315869932,47.2835013238807,
-4.41720227791994));
#158861=CARTESIAN_POINT('Ctrl Pts',(-19.1325461466349,47.2875227526133,
-4.28404743044163));
#158862=CARTESIAN_POINT('Ctrl Pts',(-19.1629570908558,47.2917538944224,
-4.14351628691764));
#158863=CARTESIAN_POINT('Ctrl Pts',(-19.1882357756319,47.2952709736441,
-4.02670168055212));
#158864=CARTESIAN_POINT('Ctrl Pts',(-19.2135110966476,47.2989329548548,
-3.90479039705016));
#158865=CARTESIAN_POINT('Ctrl Pts',(-19.23850151619,47.3027393045653,-3.77774652515846));
#158866=CARTESIAN_POINT('Ctrl Pts',(-19.2680021526548,47.3072326160472,
-3.62777404977094));
#158867=CARTESIAN_POINT('Ctrl Pts',(-19.2971090884703,47.3119288701857,
-3.4706478530521));
#158868=CARTESIAN_POINT('Ctrl Pts',(-19.3253188967682,47.3168312538963,
-3.30632150458657));
#158869=CARTESIAN_POINT('Ctrl Pts',(-19.3321893905689,47.3180252285783,
-3.26629985160326));
#158870=CARTESIAN_POINT('Ctrl Pts',(-19.3390064410256,47.3192314302844,
-3.22585118767915));
#158871=CARTESIAN_POINT('Ctrl Pts',(-19.3457623307804,47.3204499053479,
-3.18497500060962));
#158872=CARTESIAN_POINT('Ctrl Pts',(-19.3524300310377,47.3216524747783,
-3.14463239986662));
#158873=CARTESIAN_POINT('Ctrl Pts',(-19.3591073937635,47.3228799277712,
-3.1034457084252));
#158874=CARTESIAN_POINT('Ctrl Pts',(-19.3656602479149,47.324109005278,-3.06218911350261));
#158875=CARTESIAN_POINT('Ctrl Pts',(-19.3669934800261,47.3243590712129,
-3.05379511969796));
#158876=CARTESIAN_POINT('Ctrl Pts',(-19.3683216222008,47.3246092043947,
-3.04539824277037));
#158877=CARTESIAN_POINT('Ctrl Pts',(-19.369643643329,47.3248592089311,-3.03700501905372));
#158878=CARTESIAN_POINT('Ctrl Pts',(-19.3779846710461,47.3264365625176,
-2.98404965384281));
#158879=CARTESIAN_POINT('Ctrl Pts',(-19.3860777892618,47.3280087951167,
-2.9312390951612));
#158880=CARTESIAN_POINT('Ctrl Pts',(-19.3936945887223,47.3295267081058,
-2.88021953132102));
#158881=CARTESIAN_POINT('Ctrl Pts',(-19.3942855564629,47.3296444790428,
-2.87626105551685));
#158882=CARTESIAN_POINT('Ctrl Pts',(-19.3948736824716,47.3297619229866,
-2.87231336477962));
#158883=CARTESIAN_POINT('Ctrl Pts',(-19.3954588727915,47.3298790169585,
-2.86837722974622));
#158884=CARTESIAN_POINT('Ctrl Pts',(-19.4106573932153,47.3329201730804,
-2.76614821696224));
#158885=CARTESIAN_POINT('Ctrl Pts',(-19.4247294658619,47.3358955150857,
-2.66596924244399));
#158886=CARTESIAN_POINT('Ctrl Pts',(-19.4377733043008,47.3388058696695,
-2.56786696474343));
#158887=CARTESIAN_POINT('Ctrl Pts',(-19.4613297605063,47.3440618102899,
-2.39069963634222));
#158888=CARTESIAN_POINT('Ctrl Pts',(-19.4815358230403,47.349106578602,-2.22030748837943));
#158889=CARTESIAN_POINT('Ctrl Pts',(-19.4989365386188,47.3539418707385,
-2.05681818324486));
#158890=CARTESIAN_POINT('Ctrl Pts',(-19.5165554579052,47.3588377970868,
-1.89127873411417));
#158891=CARTESIAN_POINT('Ctrl Pts',(-19.5312984194032,47.3635189606792,
-1.73281599897191));
#158892=CARTESIAN_POINT('Ctrl Pts',(-19.5436895092009,47.3679870815014,
-1.58152941515487));
#158893=CARTESIAN_POINT('Ctrl Pts',(-19.5461659996111,47.3688800827264,
-1.55129319056648));
#158894=CARTESIAN_POINT('Ctrl Pts',(-19.5485484092822,47.3697645739914,
-1.521343516775));
#158895=CARTESIAN_POINT('Ctrl Pts',(-19.5508407155903,47.3706405688443,
-1.49168104993814));
#158896=CARTESIAN_POINT('Ctrl Pts',(-19.5624189155069,47.3750651274199,
-1.34185902578335));
#158897=CARTESIAN_POINT('Ctrl Pts',(-19.57170175273,47.3792725911048,-1.19936621071787));
#158898=CARTESIAN_POINT('Ctrl Pts',(-19.5791705445107,47.3832612835778,
-1.06426983758864));
#158899=CARTESIAN_POINT('Ctrl Pts',(-19.5866754055792,47.3872692387777,
-0.928521038993414));
#158900=CARTESIAN_POINT('Ctrl Pts',(-19.5923487822016,47.3910563042288,
-0.800239961487186));
#158901=CARTESIAN_POINT('Ctrl Pts',(-19.5966312515083,47.3946207531902,
-0.679472966778368));
#158902=CARTESIAN_POINT('Ctrl Pts',(-19.5973221671942,47.3951958264768,
-0.659988924975651));
#158903=CARTESIAN_POINT('Ctrl Pts',(-19.597976775916,47.3957651051776,-0.640700429217627));
#158904=CARTESIAN_POINT('Ctrl Pts',(-19.5985968088473,47.3963285819903,
-0.621607630095654));
#158905=CARTESIAN_POINT('Ctrl Pts',(-19.6006687595296,47.3982115403102,
-0.557805634791219));
#158906=CARTESIAN_POINT('Ctrl Pts',(-19.6023548097293,47.4000296045316,
-0.496188930961278));
#158907=CARTESIAN_POINT('Ctrl Pts',(-19.6037166332778,47.4017823153942,
-0.436762058918053));
#158908=CARTESIAN_POINT('Ctrl Pts',(-19.604397545052,47.4026586708255,-0.407048622896371));
#158909=CARTESIAN_POINT('Ctrl Pts',(-19.6049973707976,47.4035187201859,
-0.377882644753335));
#158910=CARTESIAN_POINT('Ctrl Pts',(-19.6055233652638,47.4043623530053,
-0.349264542103129));
#158911=CARTESIAN_POINT('Ctrl Pts',(-19.6057601041909,47.4047420542026,
-0.336384142490989));
#158912=CARTESIAN_POINT('Ctrl Pts',(-19.6060193372057,47.4051864569884,
-0.321307473039634));
#158913=CARTESIAN_POINT('Ctrl Pts',(-19.6061767127124,47.4054687611441,
-0.311727543347473));
#158914=CARTESIAN_POINT('Ctrl Pts',(-19.6061941682878,47.4055000733959,
-0.310664968941565));
#158915=CARTESIAN_POINT('Ctrl Pts',(-19.6062104236347,47.4055293914158,
-0.309670019065056));
#158916=CARTESIAN_POINT('Ctrl Pts',(-19.6062253405742,47.4055564057163,
-0.308753191697907));
#158917=CARTESIAN_POINT('Ctrl Pts',(-19.606374745255,47.4058269748188,-0.2995704568628));
#158918=CARTESIAN_POINT('Ctrl Pts',(-19.6065213128671,47.4061045835746,
-0.290137288383296));
#158919=CARTESIAN_POINT('Ctrl Pts',(-19.6066642674148,47.406389525374,-0.280453645879763));
#158920=CARTESIAN_POINT('Ctrl Pts',(-19.6072887331247,47.4076342313722,
-0.238152769223427));
#158921=CARTESIAN_POINT('Ctrl Pts',(-19.6078426441655,47.4090159102507,
-0.191071345042333));
#158922=CARTESIAN_POINT('Ctrl Pts',(-19.6082642049315,47.4105733863446,
-0.139213314176673));
#158923=CARTESIAN_POINT('Ctrl Pts',(-19.608343250597,47.410865424277,-0.129489561644697));
#158924=CARTESIAN_POINT('Ctrl Pts',(-19.6084175866013,47.4111636469394,
-0.119597868452959));
#158925=CARTESIAN_POINT('Ctrl Pts',(-19.6084867212865,47.4114683100728,
-0.109538260126658));
#158926=CARTESIAN_POINT('Ctrl Pts',(-19.6087241213192,47.4125144859185,
-0.0749947985301573));
#158927=CARTESIAN_POINT('Ctrl Pts',(-19.6089004723387,47.4136366062788,
-0.0384713629075152));
#158928=CARTESIAN_POINT('Ctrl Pts',(-19.6089934626409,47.4148450308857,
3.10140282977973E-5));
#158929=CARTESIAN_POINT('Ctrl Pts',(2.35308711660641,55.6631561682667,19.4810141131675));
#158930=CARTESIAN_POINT('Ctrl Pts',(-0.836177570637163,55.5686013384883,
19.86624137102));
#158931=CARTESIAN_POINT('Ctrl Pts',(-7.40437233443277,55.3794916789315,
19.040577712698));
#158932=CARTESIAN_POINT('Ctrl Pts',(-15.5097781103957,55.0958271895964,
13.2964668168065));
#158933=CARTESIAN_POINT('Ctrl Pts',(-19.9471456815097,54.8121627002612,
4.41072023820918));
#158934=CARTESIAN_POINT('Ctrl Pts',(-19.6697430247666,54.5284982109261,
-5.51852151147492));
#158935=CARTESIAN_POINT('Ctrl Pts',(-14.7420297594324,54.2448337215909,
-14.1427836181502));
#158936=CARTESIAN_POINT('Ctrl Pts',(-6.32948010341479,53.9611692322558,
-19.4238840093808));
#158937=CARTESIAN_POINT('Ctrl Pts',(3.57945598289861,53.6775047429206,-20.1130676885921));
#158938=CARTESIAN_POINT('Ctrl Pts',(12.6421595856548,53.3938402535855,-16.0475619479634));
#158939=CARTESIAN_POINT('Ctrl Pts',(18.716273712003,53.1101757642503,-8.18837881994133));
#158940=CARTESIAN_POINT('Ctrl Pts',(20.3658389755175,52.8265112749152,1.60652866949811));
#158941=CARTESIAN_POINT('Ctrl Pts',(17.2009151616198,52.54284678558,11.0216583145532));
#158942=CARTESIAN_POINT('Ctrl Pts',(9.96968294609888,52.2591822962449,17.8312589283967));
#158943=CARTESIAN_POINT('Ctrl Pts',(0.381613941123223,51.9755178069097,
20.4255421529369));
#158944=CARTESIAN_POINT('Ctrl Pts',(-9.29666955748432,51.6918533175746,
18.1912156516937));
#158945=CARTESIAN_POINT('Ctrl Pts',(-16.7772150983034,51.4081888282394,
11.6564765993009));
#158946=CARTESIAN_POINT('Ctrl Pts',(-20.2916183484425,51.1245243389043,
2.36614013857206));
#158947=CARTESIAN_POINT('Ctrl Pts',(-19.0090722426265,50.8408598495692,
-7.48355299426692));
#158948=CARTESIAN_POINT('Ctrl Pts',(-13.2327714994836,50.557195360234,-15.5641303109225));
#158949=CARTESIAN_POINT('Ctrl Pts',(-4.3282365833005,50.2735308708989,-19.96533900255));
#158950=CARTESIAN_POINT('Ctrl Pts',(5.59949572763116,49.9898663815637,-19.646731056189));
#158951=CARTESIAN_POINT('Ctrl Pts',(14.2035043067966,49.7062018922286,-14.683625538629));
#158952=CARTESIAN_POINT('Ctrl Pts',(19.4497969873469,49.4225374028934,-6.24930321681794));
#158953=CARTESIAN_POINT('Ctrl Pts',(20.0981474222916,49.1388729135583,3.66235767703155));
#158954=CARTESIAN_POINT('Ctrl Pts',(15.9952852251765,48.8552084242231,12.7082352871608));
#158955=CARTESIAN_POINT('Ctrl Pts',(8.11112918050874,48.571543934888,18.7498793855759));
#158956=CARTESIAN_POINT('Ctrl Pts',(-1.69050207272523,48.2878794455528,
20.35904212617));
#158957=CARTESIAN_POINT('Ctrl Pts',(-11.0924977459054,48.0042149562177,
17.1553165902359));
#158958=CARTESIAN_POINT('Ctrl Pts',(-17.8722211123635,47.7205504668825,
9.89606518091128));
#158959=CARTESIAN_POINT('Ctrl Pts',(-20.4269419990139,47.4368859775474,
0.297378753067758));
#158960=CARTESIAN_POINT('Ctrl Pts',(-18.1527230433581,47.1532214882123,
-9.37160816856904));
#158961=CARTESIAN_POINT('Ctrl Pts',(-11.5871908037557,46.8695569988771,
-16.8251419854719));
#158962=CARTESIAN_POINT('Ctrl Pts',(-2.28244055807874,46.585892509542,-20.3012033794262));
#158963=CARTESIAN_POINT('Ctrl Pts',(7.56187983711918,46.3022280202068,-18.9780496069259));
#158964=CARTESIAN_POINT('Ctrl Pts',(15.618567857874,46.0185635308717,-13.1684749163659));
#158965=CARTESIAN_POINT('Ctrl Pts',(19.9830182146419,45.7348990415365,-4.24586582304055));
#158966=CARTESIAN_POINT('Ctrl Pts',(19.6234725454198,45.4512345522014,5.6804681860849));
#158967=CARTESIAN_POINT('Ctrl Pts',(14.6249276356951,45.1675700628662,14.2639365255409));
#158968=CARTESIAN_POINT('Ctrl Pts',(6.1690421336071,44.8839055735311,19.4754027611177));
#158969=CARTESIAN_POINT('Ctrl Pts',(-3.74520817655413,44.6002410841959,
20.082873531152));
#158970=CARTESIAN_POINT('Ctrl Pts',(-12.7740893021154,44.3165765948608,
15.9427424258048));
#158971=CARTESIAN_POINT('Ctrl Pts',(-18.7831689917446,44.0329121055256,
8.03373861794982));
#158972=CARTESIAN_POINT('Ctrl Pts',(-20.351897643337,43.7492476161905,-1.77444522854548));
#158973=CARTESIAN_POINT('Ctrl Pts',(-17.1094269777999,43.4655831268553,
-11.163149288857));
#158974=CARTESIAN_POINT('Ctrl Pts',(-9.82227876746288,43.1819186375202,
-17.9128789804492));
#158975=CARTESIAN_POINT('Ctrl Pts',(-0.213138685564806,42.898254148185,
-20.4279946508386));
#158976=CARTESIAN_POINT('Ctrl Pts',(9.44638749380751,42.6145896588499,-18.1139216314637));
#158977=CARTESIAN_POINT('Ctrl Pts',(16.8727826965986,42.3309251695147,-11.5177080023473));
#158978=CARTESIAN_POINT('Ctrl Pts',(20.3104431872471,42.0472606801796,-2.19870213798534));
#158979=CARTESIAN_POINT('Ctrl Pts',(18.9467042160094,41.7635961908444,7.64007806930176));
#158980=CARTESIAN_POINT('Ctrl Pts',(13.1039543936255,41.4799317015093,15.6727397988915));
#158981=CARTESIAN_POINT('Ctrl Pts',(4.16342285401973,41.1962672121741,20.0003575891181));
#158982=CARTESIAN_POINT('Ctrl Pts',(-5.76134404010869,40.912602722839,19.5998803161013));
#158983=CARTESIAN_POINT('Ctrl Pts',(-14.3241261700974,40.6289382335039,
14.5659810180111));
#158984=CARTESIAN_POINT('Ctrl Pts',(-19.5006773325508,40.3452737441687,
6.08867613901365));
#158985=CARTESIAN_POINT('Ctrl Pts',(-20.0672581074617,40.0616092548336,
-3.82799498463215));
#158986=CARTESIAN_POINT('Ctrl Pts',(-15.8899285013867,39.7779447654984,
-12.8397260786543));
#158987=CARTESIAN_POINT('Ctrl Pts',(-7.95621143231152,39.4942802761632,
-18.8161391682379));
#158988=CARTESIAN_POINT('Ctrl Pts',(1.85835820784766,39.2106157868282,-20.3444070526613));
#158989=CARTESIAN_POINT('Ctrl Pts',(11.2336109894543,38.926951297493,-17.0632463996203));
#158990=CARTESIAN_POINT('Ctrl Pts',(17.9532322189983,38.6432868081578,-9.74832531460192));
#158991=CARTESIAN_POINT('Ctrl Pts',(20.4286999009559,38.3596223188227,-0.12889499355195));
#158992=CARTESIAN_POINT('Ctrl Pts',(18.0748121707474,38.0759578294876,9.52100617250831));
#158993=CARTESIAN_POINT('Ctrl Pts',(11.4480293296981,37.7922933401524,16.9201364657096));
#158994=CARTESIAN_POINT('Ctrl Pts',(2.11492632471884,37.5086288508173,20.3193375935092));
#158995=CARTESIAN_POINT('Ctrl Pts',(-7.71814636969478,37.2249643614821,
18.9150366117471));
#158996=CARTESIAN_POINT('Ctrl Pts',(-15.726645213299,36.941299872147,13.0392110278167));
#158997=CARTESIAN_POINT('Ctrl Pts',(-20.017356820919,36.6576353828118,4.08090907120032));
#158998=CARTESIAN_POINT('Ctrl Pts',(-19.5759547942569,36.3739708934767,
-5.84212189597385));
#158999=CARTESIAN_POINT('Ctrl Pts',(-14.5067866363524,36.0903064041415,
-14.3840722555241));
#159000=CARTESIAN_POINT('Ctrl Pts',(-6.00820670381315,35.8066419148064,
-19.5256201937797));
#159001=CARTESIAN_POINT('Ctrl Pts',(3.91071690116573,35.5229774254712,-20.0513015727259));
#159002=CARTESIAN_POINT('Ctrl Pts',(12.9051440864865,35.2393129361361,-15.836844039274));
#159003=CARTESIAN_POINT('Ctrl Pts',(18.8487901790361,34.9556484468009,-7.87854956109791));
#159004=CARTESIAN_POINT('Ctrl Pts',(20.3365688392524,34.6719839574659,1.94224081642136));
#159005=CARTESIAN_POINT('Ctrl Pts',(17.0167789114055,34.3883194681306,11.3038791944104));
#159006=CARTESIAN_POINT('Ctrl Pts',(9.67419956761905,34.1046549787955,17.9932850304986));
#159007=CARTESIAN_POINT('Ctrl Pts',(0.0446620780017708,33.8209904894603,
20.4290480022488));
#159008=CARTESIAN_POINT('Ctrl Pts',(-9.59548876001614,33.5373260001252,
18.0354147123321));
#159009=CARTESIAN_POINT('Ctrl Pts',(-16.9671510611812,33.2536615107901,
11.3781173646993));
#159010=CARTESIAN_POINT('Ctrl Pts',(-20.327988873431,32.9699970214549,2.03119144706522));
#159011=CARTESIAN_POINT('Ctrl Pts',(-18.882843118214,32.6863325321198,-7.79623688916886));
#159012=CARTESIAN_POINT('Ctrl Pts',(-12.974655776204,32.4026680427846,-15.7799732044501));
#159013=CARTESIAN_POINT('Ctrl Pts',(-3.99747079481186,32.1190035534495,
-20.0346838394028));
#159014=CARTESIAN_POINT('Ctrl Pts',(2.61450742368379,31.9298938938927,-19.7111920003019));
#159015=CARTESIAN_POINT('Ctrl Pts',(5.68898199535994,31.8353390641143,-18.7798406199905));
#159016=CARTESIAN_POINT('Ctrl Pts',(2.35247451361281,55.6585629685637,19.4759424235221));
#159017=CARTESIAN_POINT('Ctrl Pts',(-0.835954044174774,55.5640081387853,
19.8610686863525));
#159018=CARTESIAN_POINT('Ctrl Pts',(-7.4024480296698,55.3748984792284,19.0356203314463));
#159019=CARTESIAN_POINT('Ctrl Pts',(-15.5057382293109,55.0912339898934,
13.2930048013961));
#159020=CARTESIAN_POINT('Ctrl Pts',(-19.9419529445085,54.8075695005581,
4.40957186878231));
#159021=CARTESIAN_POINT('Ctrl Pts',(-19.6646212768537,54.5239050112231,
-5.51708469180273));
#159022=CARTESIAN_POINT('Ctrl Pts',(-14.7381916416059,54.2402405218879,
-14.1391013081035));
#159023=CARTESIAN_POINT('Ctrl Pts',(-6.32783201705067,53.9565760325528,
-19.4188266920463));
#159024=CARTESIAN_POINT('Ctrl Pts',(3.578523961509,53.6729115432176,-20.1078309249584));
#159025=CARTESIAN_POINT('Ctrl Pts',(12.6388680217749,53.3892470538825,-16.043383707438));
#159026=CARTESIAN_POINT('Ctrl Pts',(18.7114006150979,53.1055825645473,-8.18624684292945));
#159027=CARTESIAN_POINT('Ctrl Pts',(20.3605364075023,52.8219180752122,1.60611038358585));
#159028=CARTESIAN_POINT('Ctrl Pts',(17.1964366226151,52.5382535858769,11.0187886481856));
#159029=CARTESIAN_POINT('Ctrl Pts',(9.96708718002274,52.2545890965418,17.8266162724855));
#159030=CARTESIAN_POINT('Ctrl Pts',(0.381514580940291,51.9709246072066,
20.4202240336472));
#159031=CARTESIAN_POINT('Ctrl Pts',(-9.29424901920701,51.6872601178715,
18.1864792752938));
#159032=CARTESIAN_POINT('Ctrl Pts',(-16.7728468799808,51.4035956285364,
11.6534416476308));
#159033=CARTESIAN_POINT('Ctrl Pts',(-20.2863350982357,51.1199311392012,
2.36552407582162));
#159034=CARTESIAN_POINT('Ctrl Pts',(-19.0041229241428,50.8362666498662,
-7.48160453054787));
#159035=CARTESIAN_POINT('Ctrl Pts',(-13.2293261339785,50.552602160531,-15.5600779385785));
#159036=CARTESIAN_POINT('Ctrl Pts',(-4.32710965711362,50.2689376711959,
-19.9601407045388));
#159037=CARTESIAN_POINT('Ctrl Pts',(5.59803780861646,49.9852731818607,-19.641615712896));
#159038=CARTESIAN_POINT('Ctrl Pts',(14.1998061953725,49.7016086925256,-14.6798024199021));
#159039=CARTESIAN_POINT('Ctrl Pts',(19.4447329190163,49.4179442031904,-6.24767610993663));
#159040=CARTESIAN_POINT('Ctrl Pts',(20.0929145454661,49.1342797138553,3.6614041231438));
#159041=CARTESIAN_POINT('Ctrl Pts',(15.9911205946964,48.8506152245201,12.7049264931452));
#159042=CARTESIAN_POINT('Ctrl Pts',(8.10901731720995,48.566950735185,18.7449975520795));
#159043=CARTESIAN_POINT('Ctrl Pts',(-1.69006192324604,48.2832862458497,
20.3537413212014));
#159044=CARTESIAN_POINT('Ctrl Pts',(-11.0896096352173,47.9996217565146,
17.1508499268804));
#159045=CARTESIAN_POINT('Ctrl Pts',(-17.8675677913534,47.7159572671794,
9.89348858073751));
#159046=CARTESIAN_POINT('Ctrl Pts',(-20.4216235152184,47.4322927778444,
0.297301325713269));
#159047=CARTESIAN_POINT('Ctrl Pts',(-18.1479966891463,47.1486282885093,
-9.36916811923689));
#159048=CARTESIAN_POINT('Ctrl Pts',(-11.5841738917515,46.8649637991741,
-16.8207612883998));
#159049=CARTESIAN_POINT('Ctrl Pts',(-2.2818462878682,46.581299309839,-20.2959176337082));
#159050=CARTESIAN_POINT('Ctrl Pts',(7.55991097974546,46.2976348205038,-18.9731083656324));
#159051=CARTESIAN_POINT('Ctrl Pts',(15.6145013118357,46.0139703311687,-13.16504629154));
#159052=CARTESIAN_POINT('Ctrl Pts',(19.9778153135633,45.7303058418335,-4.24476034339613));
#159053=CARTESIAN_POINT('Ctrl Pts',(19.6183632578549,45.4466413524984,5.67898918457795));
#159054=CARTESIAN_POINT('Ctrl Pts',(14.621119799914,45.1629768631631,14.2602226796174));
#159055=CARTESIAN_POINT('Ctrl Pts',(6.1674359239932,44.8793123738281,19.4703320259092));
#159056=CARTESIAN_POINT('Ctrl Pts',(-3.74423305120258,44.5956478844928,
20.0776446311312));
#159057=CARTESIAN_POINT('Ctrl Pts',(-12.7707633619448,44.3119833951578,
15.9385914756894));
#159058=CARTESIAN_POINT('Ctrl Pts',(-18.7782784907623,44.0283189058226,
8.03164690453235));
#159059=CARTESIAN_POINT('Ctrl Pts',(-20.3465986985498,43.7446544164875,
-1.77398322311195));
#159060=CARTESIAN_POINT('Ctrl Pts',(-17.1049722625451,43.4609899271523,
-11.1602427829002));
#159061=CARTESIAN_POINT('Ctrl Pts',(-9.81972137877189,43.1773254378172,
-17.9082150735074));
#159062=CARTESIAN_POINT('Ctrl Pts',(-0.213083191470515,42.893660948482,
-20.4226758929682));
#159063=CARTESIAN_POINT('Ctrl Pts',(9.443927974472,42.6099964591469,-18.1092053798253));
#159064=CARTESIAN_POINT('Ctrl Pts',(16.868389595499,42.3263319698117,-11.5147091813111));
#159065=CARTESIAN_POINT('Ctrl Pts',(20.3051550357961,42.0426674804766,-2.19812967042301));
#159066=CARTESIAN_POINT('Ctrl Pts',(18.941771135994,41.7590029911413,7.63808885175711));
#159067=CARTESIAN_POINT('Ctrl Pts',(13.1005425677583,41.4753385018062,15.6686591483147));
#159068=CARTESIAN_POINT('Ctrl Pts',(4.16233883973193,41.191674012471,19.9951501734537));
#159069=CARTESIAN_POINT('Ctrl Pts',(-5.75984398126879,40.9080095231359,
19.5947771711538));
#159070=CARTESIAN_POINT('Ctrl Pts',(-14.3203966528292,40.6243450338009,
14.5621885299326));
#159071=CARTESIAN_POINT('Ctrl Pts',(-19.4956000167,40.3406805444657,6.08709085398259));
#159072=CARTESIAN_POINT('Ctrl Pts',(-20.0620332731684,40.0570160551306,
-3.82699830439993));
#159073=CARTESIAN_POINT('Ctrl Pts',(-15.8857913022283,39.7733515657954,
-12.8363830488904));
#159074=CARTESIAN_POINT('Ctrl Pts',(-7.95413990434726,39.4896870764602,
-18.8112400829384));
#159075=CARTESIAN_POINT('Ctrl Pts',(1.85787435431672,39.2060225871252,-20.3391100581702));
#159076=CARTESIAN_POINT('Ctrl Pts',(11.2306861376571,38.92235809779,-17.0588037082239));
#159077=CARTESIAN_POINT('Ctrl Pts',(17.9485578054405,38.6386936084548,-9.74578718088502));
#159078=CARTESIAN_POINT('Ctrl Pts',(20.4233809594614,38.3550291191197,-0.128861433661739));
#159079=CARTESIAN_POINT('Ctrl Pts',(18.0701061018895,38.0713646297846,9.51852722499672));
#159080=CARTESIAN_POINT('Ctrl Pts',(11.4450486506248,37.7877001404493,16.9157310352918));
#159081=CARTESIAN_POINT('Ctrl Pts',(2.11437566954724,37.5040356511143,20.3140471262575));
#159082=CARTESIAN_POINT('Ctrl Pts',(-7.71613682582219,37.2203711617791,
18.9101117769003));
#159083=CARTESIAN_POINT('Ctrl Pts',(-15.7225505275519,36.9367066724439,
13.0358160589347));
#159084=CARTESIAN_POINT('Ctrl Pts',(-20.0121449792825,36.6530421831088,
4.07984654069534));
#159085=CARTESIAN_POINT('Ctrl Pts',(-19.570857878601,36.3693776937737,-5.84060080529386));
#159086=CARTESIAN_POINT('Ctrl Pts',(-14.5030095606927,36.0857132044385,
-14.3803271303707));
#159087=CARTESIAN_POINT('Ctrl Pts',(-6.00664236988544,35.8020487151034,
-19.5205363835633));
#159088=CARTESIAN_POINT('Ctrl Pts',(3.90969868212814,35.5183842257682,-20.0460808931517));
#159089=CARTESIAN_POINT('Ctrl Pts',(12.9017840257226,35.2347197364331,-15.8327206611571));
#159090=CARTESIAN_POINT('Ctrl Pts',(18.8438825892667,34.9510552470979,-7.87649825435995));
#159091=CARTESIAN_POINT('Ctrl Pts',(20.3312738920437,34.6673907577629,1.94173512410548));
#159092=CARTESIAN_POINT('Ctrl Pts',(17.0123483056708,34.3837262684276,11.3009360443548));
#159093=CARTESIAN_POINT('Ctrl Pts',(9.67168075942046,34.1000617790925,17.988600194117));
#159094=CARTESIAN_POINT('Ctrl Pts',(0.0446503983630494,33.8163972897572,
20.4237289590255));
#159095=CARTESIAN_POINT('Ctrl Pts',(-9.59299031791114,33.5327328004222,
18.0307189233321));
#159096=CARTESIAN_POINT('Ctrl Pts',(-16.9627335925823,33.2490683110871,
11.375154844335));
#159097=CARTESIAN_POINT('Ctrl Pts',(-20.3226957496675,32.9654038217519,
2.03066268125984));
#159098=CARTESIAN_POINT('Ctrl Pts',(-18.8779274714526,32.6817393324168,
-7.79420718800329));
#159099=CARTESIAN_POINT('Ctrl Pts',(-12.9712759915485,32.3980748430816,
-15.7758642817733));
#159100=CARTESIAN_POINT('Ctrl Pts',(-3.99643345408108,32.1144103537465,
-20.0294682376252));
#159101=CARTESIAN_POINT('Ctrl Pts',(2.61383238833494,31.9253006941897,-19.7060586818794));
#159102=CARTESIAN_POINT('Ctrl Pts',(5.68750092507729,31.8307458644113,-18.7749514739398));
#159103=CARTESIAN_POINT('Ctrl Pts',(2.35186191061921,55.6539697688606,19.4708707338767));
#159104=CARTESIAN_POINT('Ctrl Pts',(-0.835730517712384,55.5594149390822,
19.855896001685));
#159105=CARTESIAN_POINT('Ctrl Pts',(-7.40052372490683,55.3703052795254,
19.0306629501947));
#159106=CARTESIAN_POINT('Ctrl Pts',(-15.5016983482262,55.0866407901903,
13.2895427859857));
#159107=CARTESIAN_POINT('Ctrl Pts',(-19.9367602075072,54.8029763008551,
4.40842349935545));
#159108=CARTESIAN_POINT('Ctrl Pts',(-19.6594995289409,54.51931181152,-5.51564787213054));
#159109=CARTESIAN_POINT('Ctrl Pts',(-14.7343535237793,54.2356473221848,
-14.1354189980568));
#159110=CARTESIAN_POINT('Ctrl Pts',(-6.32618393068655,53.9519828328497,
-19.4137693747118));
#159111=CARTESIAN_POINT('Ctrl Pts',(3.5775919401194,53.6683183435145,-20.1025941613248));
#159112=CARTESIAN_POINT('Ctrl Pts',(12.6355764578951,53.3846538541794,-16.0392054669125));
#159113=CARTESIAN_POINT('Ctrl Pts',(18.7065275181928,53.1009893648442,-8.18411486591757));
#159114=CARTESIAN_POINT('Ctrl Pts',(20.355233839487,52.8173248755091,1.60569209767359));
#159115=CARTESIAN_POINT('Ctrl Pts',(17.1919580836104,52.5336603861739,11.015918981818));
#159116=CARTESIAN_POINT('Ctrl Pts',(9.9644914139466,52.2499958968388,17.8219736165744));
#159117=CARTESIAN_POINT('Ctrl Pts',(0.381415220757358,51.9663314075036,
20.4149059143575));
#159118=CARTESIAN_POINT('Ctrl Pts',(-9.29182848092971,51.6826669181685,
18.181742898894));
#159119=CARTESIAN_POINT('Ctrl Pts',(-16.7684786616583,51.3990024288333,
11.6504066959607));
#159120=CARTESIAN_POINT('Ctrl Pts',(-20.2810518480289,51.1153379394982,
2.36490801307118));
#159121=CARTESIAN_POINT('Ctrl Pts',(-18.9991736056591,50.8316734501631,
-7.47965606682882));
#159122=CARTESIAN_POINT('Ctrl Pts',(-13.2258807684735,50.5480089608279,
-15.5560255662346));
#159123=CARTESIAN_POINT('Ctrl Pts',(-4.32598273092673,50.2643444714928,
-19.9549424065277));
#159124=CARTESIAN_POINT('Ctrl Pts',(5.59657988960176,49.9806799821576,-19.636500369603));
#159125=CARTESIAN_POINT('Ctrl Pts',(14.1961080839485,49.6970154928225,-14.6759793011752));
#159126=CARTESIAN_POINT('Ctrl Pts',(19.4396688506857,49.4133510034873,-6.24604900305533));
#159127=CARTESIAN_POINT('Ctrl Pts',(20.0876816686406,49.1296865141522,3.66045056925605));
#159128=CARTESIAN_POINT('Ctrl Pts',(15.9869559642162,48.846022024817,12.7016176991295));
#159129=CARTESIAN_POINT('Ctrl Pts',(8.10690545391116,48.5623575354819,18.7401157185831));
#159130=CARTESIAN_POINT('Ctrl Pts',(-1.68962177376686,48.2786930461467,
20.3484405162329));
#159131=CARTESIAN_POINT('Ctrl Pts',(-11.0867215245292,47.9950285568116,
17.1463832635249));
#159132=CARTESIAN_POINT('Ctrl Pts',(-17.8629144703433,47.7113640674764,
9.89091198056374));
#159133=CARTESIAN_POINT('Ctrl Pts',(-20.4163050314229,47.4276995781413,
0.297223898358779));
#159134=CARTESIAN_POINT('Ctrl Pts',(-18.1432703349345,47.1440350888062,
-9.36672806990475));
#159135=CARTESIAN_POINT('Ctrl Pts',(-11.5811569797474,46.860370599471,-16.8163805913277));
#159136=CARTESIAN_POINT('Ctrl Pts',(-2.28125201765766,46.5767061101359,
-20.2906318879902));
#159137=CARTESIAN_POINT('Ctrl Pts',(7.55794212237173,46.2930416208007,-18.9681671243389));
#159138=CARTESIAN_POINT('Ctrl Pts',(15.6104347657974,46.0093771314656,-13.1616176667141));
#159139=CARTESIAN_POINT('Ctrl Pts',(19.9726124124846,45.7257126421304,-4.2436548637517));
#159140=CARTESIAN_POINT('Ctrl Pts',(19.61325397029,45.4420481527953,5.67751018307102));
#159141=CARTESIAN_POINT('Ctrl Pts',(14.617311964133,45.1583836634601,14.256508833694));
#159142=CARTESIAN_POINT('Ctrl Pts',(6.1658297143793,44.874719174125,19.4652612907007));
#159143=CARTESIAN_POINT('Ctrl Pts',(-3.74325792585103,44.5910546847898,
20.0724157311104));
#159144=CARTESIAN_POINT('Ctrl Pts',(-12.7674374217743,44.3073901954547,
15.934440525574));
#159145=CARTESIAN_POINT('Ctrl Pts',(-18.77338798978,44.0237257061195,8.02955519111489));
#159146=CARTESIAN_POINT('Ctrl Pts',(-20.3412997537626,43.7400612167844,
-1.77352121767841));
#159147=CARTESIAN_POINT('Ctrl Pts',(-17.1005175472903,43.4563967274492,
-11.1573362769433));
#159148=CARTESIAN_POINT('Ctrl Pts',(-9.81716399008091,43.1727322381141,
-17.9035511665657));
#159149=CARTESIAN_POINT('Ctrl Pts',(-0.213027697376223,42.8890677487789,
-20.4173571350978));
#159150=CARTESIAN_POINT('Ctrl Pts',(9.44146845513648,42.6054032594438,-18.1044891281869));
#159151=CARTESIAN_POINT('Ctrl Pts',(16.8639964943994,42.3217387701086,-11.5117103602749));
#159152=CARTESIAN_POINT('Ctrl Pts',(20.2998668843451,42.0380742807735,-2.19755720286068));
#159153=CARTESIAN_POINT('Ctrl Pts',(18.9368380559786,41.7544097914383,7.63609963421245));
#159154=CARTESIAN_POINT('Ctrl Pts',(13.0971307418911,41.4707453021032,15.6645784977378));
#159155=CARTESIAN_POINT('Ctrl Pts',(4.16125482544413,41.187080812768,19.9899427577892));
#159156=CARTESIAN_POINT('Ctrl Pts',(-5.75834392242889,40.9034163234329,
19.5896740262063));
#159157=CARTESIAN_POINT('Ctrl Pts',(-14.3166671355611,40.6197518340978,
14.5583960418542));
#159158=CARTESIAN_POINT('Ctrl Pts',(-19.4905227008492,40.3360873447626,
6.08550556895152));
#159159=CARTESIAN_POINT('Ctrl Pts',(-20.056808438875,40.0524228554275,-3.82600162416772));
#159160=CARTESIAN_POINT('Ctrl Pts',(-15.8816541030699,39.7687583660923,
-12.8330400191265));
#159161=CARTESIAN_POINT('Ctrl Pts',(-7.95206837638299,39.4850938767571,
-18.8063409976389));
#159162=CARTESIAN_POINT('Ctrl Pts',(1.85739050078578,39.2014293874221,-20.3338130636791));
#159163=CARTESIAN_POINT('Ctrl Pts',(11.22776128586,38.9177648980869,-17.0543610168275));
#159164=CARTESIAN_POINT('Ctrl Pts',(17.9438833918827,38.6341004087517,-9.74324904716811));
#159165=CARTESIAN_POINT('Ctrl Pts',(20.418062017967,38.3504359194166,-0.128827873771525));
#159166=CARTESIAN_POINT('Ctrl Pts',(18.0654000330317,38.0667714300815,9.51604827748511));
#159167=CARTESIAN_POINT('Ctrl Pts',(11.4420679715514,37.7831069407463,16.911325604874));
#159168=CARTESIAN_POINT('Ctrl Pts',(2.11382501437564,37.4994424514112,20.3087566590058));
#159169=CARTESIAN_POINT('Ctrl Pts',(-7.7141272819496,37.215777962076,18.9051869420536));
#159170=CARTESIAN_POINT('Ctrl Pts',(-15.7184558418048,36.9321134727409,
13.0324210900526));
#159171=CARTESIAN_POINT('Ctrl Pts',(-20.0069331376461,36.6484489834057,
4.07878401019037));
#159172=CARTESIAN_POINT('Ctrl Pts',(-19.5657609629451,36.3647844940706,
-5.83907971461386));
#159173=CARTESIAN_POINT('Ctrl Pts',(-14.4992324850331,36.0811200047354,
-14.3765820052173));
#159174=CARTESIAN_POINT('Ctrl Pts',(-6.00507803595772,35.7974555154003,
-19.515452573347));
#159175=CARTESIAN_POINT('Ctrl Pts',(3.90868046309055,35.5137910260651,-20.0408602135774));
#159176=CARTESIAN_POINT('Ctrl Pts',(12.8984239649587,35.23012653673,-15.8285972830403));
#159177=CARTESIAN_POINT('Ctrl Pts',(18.8389749994973,34.9464620473948,-7.87444694762198));
#159178=CARTESIAN_POINT('Ctrl Pts',(20.3259789448351,34.6627975580598,1.94122943178962));
#159179=CARTESIAN_POINT('Ctrl Pts',(17.0079176999362,34.3791330687245,11.2979928942992));
#159180=CARTESIAN_POINT('Ctrl Pts',(9.66916195122188,34.0954685793894,17.9839153577354));
#159181=CARTESIAN_POINT('Ctrl Pts',(0.0446387187243297,33.8118040900542,
20.4184099158022));
#159182=CARTESIAN_POINT('Ctrl Pts',(-9.59049187580613,33.5281396007191,
18.026023134332));
#159183=CARTESIAN_POINT('Ctrl Pts',(-16.9583161239834,33.244475111384,11.3721923239707));
#159184=CARTESIAN_POINT('Ctrl Pts',(-20.3174026259039,32.9608106220488,
2.03013391545447));
#159185=CARTESIAN_POINT('Ctrl Pts',(-18.8730118246912,32.6771461327137,
-7.79217748683771));
#159186=CARTESIAN_POINT('Ctrl Pts',(-12.9678962068931,32.3934816433785,
-15.7717553590965));
#159187=CARTESIAN_POINT('Ctrl Pts',(-3.9953961133503,32.1098171540434,-20.0242526358475));
#159188=CARTESIAN_POINT('Ctrl Pts',(2.6131573529861,31.9207074944866,-19.7009253634569));
#159189=CARTESIAN_POINT('Ctrl Pts',(5.68601985479465,31.8261526647082,-18.7700623278891));
#159190=CARTESIAN_POINT('Ctrl Pts',(2.35124930762562,55.6493765691575,19.4657990442313));
#159191=CARTESIAN_POINT('Ctrl Pts',(-0.835506991249996,55.5548217393791,
19.8507233170175));
#159192=CARTESIAN_POINT('Ctrl Pts',(-7.39859942014385,55.3657120798223,
19.025705568943));
#159193=CARTESIAN_POINT('Ctrl Pts',(-15.4976584671414,55.0820475904872,
13.2860807705753));
#159194=CARTESIAN_POINT('Ctrl Pts',(-19.931567470506,54.798383101152,4.40727512992858));
#159195=CARTESIAN_POINT('Ctrl Pts',(-19.654377781028,54.5147186118169,-5.51421105245834));
#159196=CARTESIAN_POINT('Ctrl Pts',(-14.7305154059527,54.2310541224818,
-14.13173668801));
#159197=CARTESIAN_POINT('Ctrl Pts',(-6.32453584432243,53.9473896331466,
-19.4087120573774));
#159198=CARTESIAN_POINT('Ctrl Pts',(3.57665991872979,53.6637251438114,-20.0973573976911));
#159199=CARTESIAN_POINT('Ctrl Pts',(12.6322848940153,53.3800606544763,-16.035027226387));
#159200=CARTESIAN_POINT('Ctrl Pts',(18.7016544212876,53.0963961651411,-8.18198288890569));
#159201=CARTESIAN_POINT('Ctrl Pts',(20.3499312714717,52.812731675806,1.60527381176133));
#159202=CARTESIAN_POINT('Ctrl Pts',(17.1874795446057,52.5290671864708,11.0130493154504));
#159203=CARTESIAN_POINT('Ctrl Pts',(9.96189564787046,52.2454026971357,17.8173309606632));
#159204=CARTESIAN_POINT('Ctrl Pts',(0.381315860574426,51.9617382078005,
20.4095877950678));
#159205=CARTESIAN_POINT('Ctrl Pts',(-9.2894079426524,51.6780737184654,18.1770065224941));
#159206=CARTESIAN_POINT('Ctrl Pts',(-16.7641104433357,51.3944092291302,
11.6473717442906));
#159207=CARTESIAN_POINT('Ctrl Pts',(-20.2757685978221,51.1107447397951,
2.36429195032073));
#159208=CARTESIAN_POINT('Ctrl Pts',(-18.9942242871754,50.82708025046,-7.47770760310978));
#159209=CARTESIAN_POINT('Ctrl Pts',(-13.2224354029684,50.5434157611248,
-15.5519731938906));
#159210=CARTESIAN_POINT('Ctrl Pts',(-4.32485580473984,50.2597512717897,
-19.9497441085165));
#159211=CARTESIAN_POINT('Ctrl Pts',(5.59512197058706,49.9760867824545,-19.6313850263099));
#159212=CARTESIAN_POINT('Ctrl Pts',(14.1924099725245,49.6924222931194,-14.6721561824483));
#159213=CARTESIAN_POINT('Ctrl Pts',(19.4346047823551,49.4087578037842,-6.24442189617403));
#159214=CARTESIAN_POINT('Ctrl Pts',(20.0824487918151,49.1250933144491,3.6594970153683));
#159215=CARTESIAN_POINT('Ctrl Pts',(15.982791333736,48.8414288251139,12.6983089051138));
#159216=CARTESIAN_POINT('Ctrl Pts',(8.10479359061236,48.5577643357788,18.7352338850867));
#159217=CARTESIAN_POINT('Ctrl Pts',(-1.68918162428767,48.2740998464436,
20.3431397112644));
#159218=CARTESIAN_POINT('Ctrl Pts',(-11.0838334138411,47.9904353571085,
17.1419166001694));
#159219=CARTESIAN_POINT('Ctrl Pts',(-17.8582611493331,47.7067708677733,
9.88833538038999));
#159220=CARTESIAN_POINT('Ctrl Pts',(-20.4109865476274,47.4231063784382,
0.297146471004289));
#159221=CARTESIAN_POINT('Ctrl Pts',(-18.1385439807228,47.1394418891031,
-9.3642880205726));
#159222=CARTESIAN_POINT('Ctrl Pts',(-11.5781400677432,46.8557773997679,
-16.8119998942556));
#159223=CARTESIAN_POINT('Ctrl Pts',(-2.28065774744712,46.5721129104328,
-20.2853461422722));
#159224=CARTESIAN_POINT('Ctrl Pts',(7.55597326499801,46.2884484210976,-18.9632258830455));
#159225=CARTESIAN_POINT('Ctrl Pts',(15.6063682197591,46.0047839317625,-13.1581890418883));
#159226=CARTESIAN_POINT('Ctrl Pts',(19.967409511406,45.7211194424273,-4.24254938410727));
#159227=CARTESIAN_POINT('Ctrl Pts',(19.6081446827251,45.4374549530922,5.67603118156409));
#159228=CARTESIAN_POINT('Ctrl Pts',(14.6135041283519,45.153790463757,14.2527949877705));
#159229=CARTESIAN_POINT('Ctrl Pts',(6.16422350476539,44.8701259744219,19.4601905554922));
#159230=CARTESIAN_POINT('Ctrl Pts',(-3.74228280049948,44.5864614850867,
20.0671868310897));
#159231=CARTESIAN_POINT('Ctrl Pts',(-12.7641114816037,44.3027969957516,
15.9302895754586));
#159232=CARTESIAN_POINT('Ctrl Pts',(-18.7684974887977,44.0191325064164,
8.02746347769743));
#159233=CARTESIAN_POINT('Ctrl Pts',(-20.3360008089754,43.7354680170813,
-1.77305921224488));
#159234=CARTESIAN_POINT('Ctrl Pts',(-17.0960628320355,43.4518035277461,
-11.1544297709865));
#159235=CARTESIAN_POINT('Ctrl Pts',(-9.81460660138991,43.168139038411,-17.8988872596239));
#159236=CARTESIAN_POINT('Ctrl Pts',(-0.212972203281932,42.8844745490758,
-20.4120383772274));
#159237=CARTESIAN_POINT('Ctrl Pts',(9.43900893580097,42.6008100597407,-18.0997728765485));
#159238=CARTESIAN_POINT('Ctrl Pts',(16.8596033932998,42.3171455704055,-11.5087115392387));
#159239=CARTESIAN_POINT('Ctrl Pts',(20.2945787328941,42.0334810810704,-2.19698473529835));
#159240=CARTESIAN_POINT('Ctrl Pts',(18.9319049759631,41.7498165917352,7.6341104166678));
#159241=CARTESIAN_POINT('Ctrl Pts',(13.093718916024,41.4661521024001,15.6604978471609));
#159242=CARTESIAN_POINT('Ctrl Pts',(4.16017081115633,41.1824876130649,19.9847353421248));
#159243=CARTESIAN_POINT('Ctrl Pts',(-5.75684386358899,40.8988231237298,
19.5845708812588));
#159244=CARTESIAN_POINT('Ctrl Pts',(-14.3129376182929,40.6151586343947,
14.5546035537758));
#159245=CARTESIAN_POINT('Ctrl Pts',(-19.4854453849984,40.3314941450595,
6.08392028392046));
#159246=CARTESIAN_POINT('Ctrl Pts',(-20.0515836045816,40.0478296557244,
-3.8250049439355));
#159247=CARTESIAN_POINT('Ctrl Pts',(-15.8775169039115,39.7641651663892,
-12.8296969893626));
#159248=CARTESIAN_POINT('Ctrl Pts',(-7.94999684841872,39.480500677054,-18.8014419123395));
#159249=CARTESIAN_POINT('Ctrl Pts',(1.85690664725484,39.196836187719,-20.3285160691879));
#159250=CARTESIAN_POINT('Ctrl Pts',(11.2248364340628,38.9131716983838,-17.049918325431));
#159251=CARTESIAN_POINT('Ctrl Pts',(17.9392089783248,38.6295072090486,-9.7407109134512));
#159252=CARTESIAN_POINT('Ctrl Pts',(20.4127430764725,38.3458427197135,-0.128794313881315));
#159253=CARTESIAN_POINT('Ctrl Pts',(18.0606939641738,38.0621782303784,9.51356932997351));
#159254=CARTESIAN_POINT('Ctrl Pts',(11.4390872924781,37.7785137410432,16.9069201744562));
#159255=CARTESIAN_POINT('Ctrl Pts',(2.11327435920404,37.4948492517081,20.3034661917541));
#159256=CARTESIAN_POINT('Ctrl Pts',(-7.712117738077,37.2111847623729,18.9002621072068));
#159257=CARTESIAN_POINT('Ctrl Pts',(-15.7143611560578,36.9275202730378,
13.0290261211706));
#159258=CARTESIAN_POINT('Ctrl Pts',(-20.0017212960097,36.6438557837026,
4.07772147968539));
#159259=CARTESIAN_POINT('Ctrl Pts',(-19.5606640472892,36.3601912943675,
-5.83755862393387));
#159260=CARTESIAN_POINT('Ctrl Pts',(-14.4954554093735,36.0765268050323,
-14.3728368800639));
#159261=CARTESIAN_POINT('Ctrl Pts',(-6.00351370203,35.7928623156972,-19.5103687631306));
#159262=CARTESIAN_POINT('Ctrl Pts',(3.90766224405295,35.509197826362,-20.0356395340032));
#159263=CARTESIAN_POINT('Ctrl Pts',(12.8950639041948,35.2255333370269,-15.8244739049234));
#159264=CARTESIAN_POINT('Ctrl Pts',(18.8340674097279,34.9418688476917,-7.87239564088401));
#159265=CARTESIAN_POINT('Ctrl Pts',(20.3206839976264,34.6582043583567,1.94072373947375));
#159266=CARTESIAN_POINT('Ctrl Pts',(17.0034870942015,34.3745398690214,11.2950497442436));
#159267=CARTESIAN_POINT('Ctrl Pts',(9.6666431430233,34.0908753796863,17.9792305213538));
#159268=CARTESIAN_POINT('Ctrl Pts',(0.04462703908561,33.8072108903511,20.4130908725788));
#159269=CARTESIAN_POINT('Ctrl Pts',(-9.58799343370113,33.523546401016,18.0213273453319));
#159270=CARTESIAN_POINT('Ctrl Pts',(-16.9538986553845,33.2398819116809,
11.3692298036064));
#159271=CARTESIAN_POINT('Ctrl Pts',(-20.3121095021403,32.9562174223457,
2.0296051496491));
#159272=CARTESIAN_POINT('Ctrl Pts',(-18.8680961779298,32.6725529330106,
-7.79014778567214));
#159273=CARTESIAN_POINT('Ctrl Pts',(-12.9645164222377,32.3888884436754,
-15.7676464364197));
#159274=CARTESIAN_POINT('Ctrl Pts',(-3.99435877261951,32.1052239543403,
-20.0190370340698));
#159275=CARTESIAN_POINT('Ctrl Pts',(2.61248231763726,31.9161142947835,-19.6957920450345));
#159276=CARTESIAN_POINT('Ctrl Pts',(5.684538784512,31.8215594650051,-18.7651731818384));
#159277=CARTESIAN_POINT('Ctrl Pts',(2.32499489361428,55.4525251533119,19.2484409165708));
#159278=CARTESIAN_POINT('Ctrl Pts',(-0.825927285719014,55.3579703235335,
19.6290368312674));
#159279=CARTESIAN_POINT('Ctrl Pts',(-7.31612921601654,55.1688606639768,
18.813246372444));
#159280=CARTESIAN_POINT('Ctrl Pts',(-15.3245207063658,54.8851961746416,
13.1377086815575));
#159281=CARTESIAN_POINT('Ctrl Pts',(-19.7090215990246,54.6015316853065,
4.35805929734841));
#159282=CARTESIAN_POINT('Ctrl Pts',(-19.4348742990482,54.3178671959714,
-5.45263306650719));
#159283=CARTESIAN_POINT('Ctrl Pts',(-14.5660246419556,54.0342027066362,
-13.9739234002933));
#159284=CARTESIAN_POINT('Ctrl Pts',(-6.25390357157437,53.750538217301,-19.1919698858997));
#159285=CARTESIAN_POINT('Ctrl Pts',(3.53671614488966,53.4668737279659,-19.8729246705337));
#159286=CARTESIAN_POINT('Ctrl Pts',(12.491217870594,53.1832092386308,-15.8559597752955));
#159287=CARTESIAN_POINT('Ctrl Pts',(18.492807411069,52.8995447492956,-8.0906124455394));
#159288=CARTESIAN_POINT('Ctrl Pts',(20.1226783565312,52.6158802599605,1.58734727266439));
#159289=CARTESIAN_POINT('Ctrl Pts',(16.9955421586899,52.3322157706253,10.8900636139818));
#159290=CARTESIAN_POINT('Ctrl Pts',(9.85064853032163,52.0485512812902,17.6183599930405));
#159291=CARTESIAN_POINT('Ctrl Pts',(0.37705756702019,51.764886791955,20.1816683969376));
#159292=CARTESIAN_POINT('Ctrl Pts',(-9.18567058791066,51.4812223026199,
17.9740189624988));
#159293=CARTESIAN_POINT('Ctrl Pts',(-16.5769010866546,51.1975578132847,
11.5173023870012));
#159294=CARTESIAN_POINT('Ctrl Pts',(-20.0493435889592,50.9138933239496,
2.33788926101594));
#159295=CARTESIAN_POINT('Ctrl Pts',(-18.782110637875,50.6302288346144,-7.39420201515054));
#159296=CARTESIAN_POINT('Ctrl Pts',(-13.0747768813237,50.3465643452793,
-15.3783000934356));
#159297=CARTESIAN_POINT('Ctrl Pts',(-4.27655896815896,50.0628998559441,
-19.7269599080372));
#159298=CARTESIAN_POINT('Ctrl Pts',(5.53263972709995,49.779235366609,-19.4121560280371));
#159299=CARTESIAN_POINT('Ctrl Pts',(14.0339194829231,49.4955708772738,-14.5083082370103));
#159300=CARTESIAN_POINT('Ctrl Pts',(19.2175732824715,49.2119063879387,-6.17468874411822));
#159301=CARTESIAN_POINT('Ctrl Pts',(19.8581826421499,48.9282418986035,3.61863042017902));
#159302=CARTESIAN_POINT('Ctrl Pts',(15.8043071702995,48.6445774092684,12.5565034472994));
#159303=CARTESIAN_POINT('Ctrl Pts',(8.01428516352118,48.3609129199332,18.5260124495264));
#159304=CARTESIAN_POINT('Ctrl Pts',(-1.67031807517956,48.0772484305981,
20.1159623554698));
#159305=CARTESIAN_POINT('Ctrl Pts',(-10.9600572414944,47.7935839412629,
16.9504881706475));
#159306=CARTESIAN_POINT('Ctrl Pts',(-17.6588331060421,47.5099194519278,
9.77790965865729));
#159307=CARTESIAN_POINT('Ctrl Pts',(-20.18305152782,47.2262549625926,0.293828155811846));
#159308=CARTESIAN_POINT('Ctrl Pts',(-17.9359859430751,46.9425904732575,
-9.25971447776634));
#159309=CARTESIAN_POINT('Ctrl Pts',(-11.4488438389931,46.6589259839223,
-16.6242557340227));
#159310=CARTESIAN_POINT('Ctrl Pts',(-2.2551890241383,46.3752614945872,-20.0588141829296));
#159311=CARTESIAN_POINT('Ctrl Pts',(7.47159366326693,46.0915970052521,-18.7514583990392));
#159312=CARTESIAN_POINT('Ctrl Pts',(15.4320876752591,45.8079325159169,-13.0112479779224));
#159313=CARTESIAN_POINT('Ctrl Pts',(19.7444280366068,45.5242680265818,-4.19517168506042));
#159314=CARTESIAN_POINT('Ctrl Pts',(19.3891752156577,45.2406035372466,5.61264540269537));
#159315=CARTESIAN_POINT('Ctrl Pts',(14.4503111663073,44.9569390479115,14.0936301624802));
#159316=CARTESIAN_POINT('Ctrl Pts',(6.09538594988381,44.6732745585763,19.2428733322712));
#159317=CARTESIAN_POINT('Ctrl Pts',(-3.70049171400454,44.3896100692412,
19.8430911159138));
#159318=CARTESIAN_POINT('Ctrl Pts',(-12.6215711885806,44.105945579906,15.7523917133707));
#159319=CARTESIAN_POINT('Ctrl Pts',(-18.5589045895573,43.8222810905709,
7.93781861694916));
#159320=CARTESIAN_POINT('Ctrl Pts',(-20.1089031752381,43.5386166012357,
-1.75325897937906));
#159321=CARTESIAN_POINT('Ctrl Pts',(-16.9051464639723,43.2549521119006,
-11.02986522998));
#159322=CARTESIAN_POINT('Ctrl Pts',(-9.70500422891889,42.9712876225654,
-17.6990055335474));
#159323=CARTESIAN_POINT('Ctrl Pts',(-0.210593884955166,42.6876231332303,
-20.1840916113531));
#159324=CARTESIAN_POINT('Ctrl Pts',(9.33360096427893,42.4039586438951,-17.8976478063316));
#159325=CARTESIAN_POINT('Ctrl Pts',(16.6713276318887,42.12029415456,-11.3801906376871));
#159326=CARTESIAN_POINT('Ctrl Pts',(20.0679436707092,41.8366296652248,-2.17245041119846));
#159327=CARTESIAN_POINT('Ctrl Pts',(18.7204872610169,41.5529651758897,7.54885823618261));
#159328=CARTESIAN_POINT('Ctrl Pts',(12.9474978074302,41.2693006865546,15.4856128224382));
#159329=CARTESIAN_POINT('Ctrl Pts',(4.11371305596487,40.9856361972194,19.7615603850772));
#159330=CARTESIAN_POINT('Ctrl Pts',(-5.69255562759324,40.7019717078843,
19.3658646692227));
#159331=CARTESIAN_POINT('Ctrl Pts',(-14.1531011639442,40.4183072185491,
14.3920683504143));
#159332=CARTESIAN_POINT('Ctrl Pts',(-19.2678461342498,40.134642729214,6.01597949687477));
#159333=CARTESIAN_POINT('Ctrl Pts',(-19.8276621348665,39.8509782398788,
-3.78229007684054));
#159334=CARTESIAN_POINT('Ctrl Pts',(-15.7002083685513,39.5673137505437,
-12.686424285195));
#159335=CARTESIAN_POINT('Ctrl Pts',(-7.8612170785216,39.2836492612085,-18.5914811137912));
#159336=CARTESIAN_POINT('Ctrl Pts',(1.83617006735736,38.9999847718734,-20.1015020195678));
#159337=CARTESIAN_POINT('Ctrl Pts',(11.0994856427547,38.7163202825382,-16.859517265584));
#159338=CARTESIAN_POINT('Ctrl Pts',(17.7388769687032,38.4326557932031,-9.63193375415516));
#159339=CARTESIAN_POINT('Ctrl Pts',(20.1847884409948,38.148991303868,-0.12735603287229));
#159340=CARTESIAN_POINT('Ctrl Pts',(17.8590052988363,37.8653268145328,9.4073287223333));
#159341=CARTESIAN_POINT('Ctrl Pts',(11.3113439036215,37.5816623251977,16.7181160136924));
#159342=CARTESIAN_POINT('Ctrl Pts',(2.08967485184964,37.2979978358625,20.0767318809684));
#159343=CARTESIAN_POINT('Ctrl Pts',(-7.62599442925154,37.0143333465273,
18.6891977566313));
#159344=CARTESIAN_POINT('Ctrl Pts',(-15.5388746240397,36.7306688571922,
12.8835274547979));
#159345=CARTESIAN_POINT('Ctrl Pts',(-19.7783566544479,36.447004367857,4.03218445804355));
#159346=CARTESIAN_POINT('Ctrl Pts',(-19.3422248048934,36.163339878522,-5.77236902336261));
#159347=CARTESIAN_POINT('Ctrl Pts',(-14.3335807382467,35.8796753891867,
-14.2123315163459));
#159348=CARTESIAN_POINT('Ctrl Pts',(-5.93647081941352,35.5960108998517,
-19.2924911824296));
#159349=CARTESIAN_POINT('Ctrl Pts',(3.86402428529894,35.3123464105164,-19.8118961236782));
#159350=CARTESIAN_POINT('Ctrl Pts',(12.7510613000282,35.0286819211814,-15.6477576999141));
#159351=CARTESIAN_POINT('Ctrl Pts',(18.6237421338962,34.7450174318461,-7.78448249497116));
#159352=CARTESIAN_POINT('Ctrl Pts',(20.093757688683,34.4613529425111,1.91905121165081));
#159353=CARTESIAN_POINT('Ctrl Pts',(16.813603991288,34.1776884531758,11.1689147418606));
#159354=CARTESIAN_POINT('Ctrl Pts',(9.55869422022682,33.8940239638408,17.778451819285));
#159355=CARTESIAN_POINT('Ctrl Pts',(0.0441264831404723,33.6103594745056,
20.1851318772931));
#159356=CARTESIAN_POINT('Ctrl Pts',(-9.48091734348675,33.3266949851705,
17.8200792453289));
#159357=CARTESIAN_POINT('Ctrl Pts',(-16.7645785725748,33.0430304958353,
11.2422646451366));
#159358=CARTESIAN_POINT('Ctrl Pts',(-20.0852613408449,32.7593660065002,
2.0069437579902));
#159359=CARTESIAN_POINT('Ctrl Pts',(-18.6574256024406,32.475701517165,-7.70316059286179));
#159360=CARTESIAN_POINT('Ctrl Pts',(-12.8196685084334,32.1920370278299,
-15.5915497502714));
#159361=CARTESIAN_POINT('Ctrl Pts',(-3.94990131272888,31.9083725384947,
-19.7955112435984));
#159362=CARTESIAN_POINT('Ctrl Pts',(2.58355223125832,31.7192628789379,-19.4757926840709));
#159363=CARTESIAN_POINT('Ctrl Pts',(5.62106434382722,31.6247080491596,-18.5556383510944));
#159364=CARTESIAN_POINT('Ctrl Pts',(2.29623240287978,54.9887272875339,19.0103186286308));
#159365=CARTESIAN_POINT('Ctrl Pts',(-0.815983788566323,54.8941724577555,
19.3862392958837));
#159366=CARTESIAN_POINT('Ctrl Pts',(-7.22546411714879,54.7050627981988,
18.5805245364269));
#159367=CARTESIAN_POINT('Ctrl Pts',(-15.1350380983662,54.4213983088636,
12.9752015336346));
#159368=CARTESIAN_POINT('Ctrl Pts',(-19.4651871309031,54.1377338195285,
4.30414963445148));
#159369=CARTESIAN_POINT('Ctrl Pts',(-19.1944890608874,53.8540693301933,
-5.38518456035737));
#159370=CARTESIAN_POINT('Ctrl Pts',(-14.3858367459639,53.5704048408582,
-13.8010697766533));
#159371=CARTESIAN_POINT('Ctrl Pts',(-6.17654920598262,53.286740351523,-18.9545697240664));
#159372=CARTESIAN_POINT('Ctrl Pts',(3.4929702879451,53.0030758621879,-19.6271015565293));
#159373=CARTESIAN_POINT('Ctrl Pts',(12.3367033313028,52.7194113728527,-15.6598253868265));
#159374=CARTESIAN_POINT('Ctrl Pts',(18.26405653133,52.4357468835176,-7.99053357547642));
#159375=CARTESIAN_POINT('Ctrl Pts',(19.8737654420741,52.1520823941824,1.56771218797512));
#159376=CARTESIAN_POINT('Ctrl Pts',(16.7853116203566,51.8684179048472,10.7553561877176));
#159377=CARTESIAN_POINT('Ctrl Pts',(9.7287983418804,51.5847534155121,17.4004251975624));
#159378=CARTESIAN_POINT('Ctrl Pts',(0.372393496635935,51.301088926177,19.9320260995471));
#159379=CARTESIAN_POINT('Ctrl Pts',(-9.07204611197383,51.0174244368418,
17.7516847503357));
#159380=CARTESIAN_POINT('Ctrl Pts',(-16.3718488697615,50.7337599475067,
11.3748361765261));
#159381=CARTESIAN_POINT('Ctrl Pts',(-19.8013381235903,50.4500954581715,
2.30897014357578));
#159382=CARTESIAN_POINT('Ctrl Pts',(-18.5497805262892,50.1664309688364,
-7.30273754707229));
#159383=CARTESIAN_POINT('Ctrl Pts',(-12.9130450944124,49.8827664795012,
-15.1880742871875));
#159384=CARTESIAN_POINT('Ctrl Pts',(-4.22365898036825,49.5991019901661,
-19.4829422448911));
#159385=CARTESIAN_POINT('Ctrl Pts',(5.46420232823439,49.3154375008309,-19.1720324117574));
#159386=CARTESIAN_POINT('Ctrl Pts',(13.8603233358139,49.0317730114958,-14.3288440170322));
#159387=CARTESIAN_POINT('Ctrl Pts',(18.979856607036,48.7481085221606,-6.0983093564561));
#159388=CARTESIAN_POINT('Ctrl Pts',(19.6125417859329,48.4644440328255,3.57386884803818));
#159389=CARTESIAN_POINT('Ctrl Pts',(15.6088117608643,48.1807795434903,12.4011825745913));
#159390=CARTESIAN_POINT('Ctrl Pts',(7.91515041865896,47.8971150541552,18.2968502123193));
#159391=CARTESIAN_POINT('Ctrl Pts',(-1.64965664963515,47.6134505648201,
19.8671328272861));
#159392=CARTESIAN_POINT('Ctrl Pts',(-10.8244840173986,47.3297860754849,
16.7408147829438));
#159393=CARTESIAN_POINT('Ctrl Pts',(-17.440397664954,47.0461215861498,9.65695931067027));
#159394=CARTESIAN_POINT('Ctrl Pts',(-19.9333921230027,46.7624570968146,
0.290193573479362));
#159395=CARTESIAN_POINT('Ctrl Pts',(-17.7141221892633,46.4787926074795,
-9.14517407726722));
#159396=CARTESIAN_POINT('Ctrl Pts',(-11.3072244443864,46.1951281181443,
-16.4186177616698));
#159397=CARTESIAN_POINT('Ctrl Pts',(-2.22729288817802,45.9114636288091,
-19.8106915636451));
#159398=CARTESIAN_POINT('Ctrl Pts',(7.3791718793543,45.6277991394741,-18.519507450646));
#159399=CARTESIAN_POINT('Ctrl Pts',(15.2411965298458,45.3441346501388,-12.8503020267311));
#159400=CARTESIAN_POINT('Ctrl Pts',(19.5001942969629,45.0604701608038,-4.14327843866249));
#159401=CARTESIAN_POINT('Ctrl Pts',(19.149335866412,44.7768056714686,5.54321835353227));
#159402=CARTESIAN_POINT('Ctrl Pts',(14.2715643558846,44.4931411821334,13.919295408728));
#159403=CARTESIAN_POINT('Ctrl Pts',(6.01998751836924,44.2094766927983,19.0048437014954));
#159404=CARTESIAN_POINT('Ctrl Pts',(-3.65471753770749,43.9258122034632,
19.5976369381404));
#159405=CARTESIAN_POINT('Ctrl Pts',(-12.4654454438462,43.642147714128,15.5575384854444));
#159406=CARTESIAN_POINT('Ctrl Pts',(-18.3293354846332,43.3584832247928,
7.8396297445323));
#159407=CARTESIAN_POINT('Ctrl Pts',(-19.860160967385,43.0748187354577,-1.73157159515585));
#159408=CARTESIAN_POINT('Ctrl Pts',(-16.6960339420766,42.7911542461225,
-10.8934284981642));
#159409=CARTESIAN_POINT('Ctrl Pts',(-9.58495570324397,42.5074897567875,
-17.4800731693675));
#159410=CARTESIAN_POINT('Ctrl Pts',(-0.207988890170126,42.2238252674523,
-19.9344193409579));
#159411=CARTESIAN_POINT('Ctrl Pts',(9.21814660603553,41.9401607781171,-17.6762582858823));
#159412=CARTESIAN_POINT('Ctrl Pts',(16.4651073916866,41.656496288782,-11.2394204663684));
#159413=CARTESIAN_POINT('Ctrl Pts',(19.8197081218965,41.3728317994468,-2.14557773161848));
#159414=CARTESIAN_POINT('Ctrl Pts',(18.4889194180165,41.0891673101117,7.4554807084241));
#159415=CARTESIAN_POINT('Ctrl Pts',(12.7873404302362,40.8055028207765,15.2940595840619));
#159416=CARTESIAN_POINT('Ctrl Pts',(4.06282743286065,40.5218383314414,19.5171147224783));
#159417=CARTESIAN_POINT('Ctrl Pts',(-5.62214010851725,40.2381738421062,
19.1263136657279));
#159418=CARTESIAN_POINT('Ctrl Pts',(-13.9780307684675,39.9545093527711,
14.2140419893612));
#159419=CARTESIAN_POINT('Ctrl Pts',(-19.0295075960294,39.670844863436,5.9415633037382));
#159420=CARTESIAN_POINT('Ctrl Pts',(-19.5823988098096,39.3871803741007,
-3.73550407482647));
#159421=CARTESIAN_POINT('Ctrl Pts',(-15.5060006358226,39.1035158847657,
-12.5294963235376));
#159422=CARTESIAN_POINT('Ctrl Pts',(-7.7639757483737,38.8198513954304,-18.3615090452395));
#159423=CARTESIAN_POINT('Ctrl Pts',(1.81345709327477,38.5361869060954,-19.852851362199));
#159424=CARTESIAN_POINT('Ctrl Pts',(10.962187723492,38.2525224167602,-16.6509691656962));
#159425=CARTESIAN_POINT('Ctrl Pts',(17.5194514046147,37.9688579274251,-9.51278909236338));
#159426=CARTESIAN_POINT('Ctrl Pts',(19.935107551027,37.6851934380899,-0.125780669925069));
#159427=CARTESIAN_POINT('Ctrl Pts',(17.6380937766636,37.4015289487548,9.29096236976086));
#159428=CARTESIAN_POINT('Ctrl Pts',(11.1714253496994,37.1178644594196,16.5113170126989));
#159429=CARTESIAN_POINT('Ctrl Pts',(2.06382608535784,36.8341999700845,19.8283876240797));
#159430=CARTESIAN_POINT('Ctrl Pts',(-7.53166274505675,36.5505354807493,
18.4580169572718));
#159431=CARTESIAN_POINT('Ctrl Pts',(-15.3466625514509,36.2668709914142,
12.7241613749335));
#159432=CARTESIAN_POINT('Ctrl Pts',(-19.5337032236605,35.983206502079,3.98230732426164));
#159433=CARTESIAN_POINT('Ctrl Pts',(-19.1029662256092,35.6995420127439,
-5.70096623318445));
#159434=CARTESIAN_POINT('Ctrl Pts',(-14.1562778449197,35.4158775234087,
-14.0365284538077));
#159435=CARTESIAN_POINT('Ctrl Pts',(-5.86303814848935,35.1322130340736,
-19.0538477951946));
#159436=CARTESIAN_POINT('Ctrl Pts',(3.81622728966013,34.8485485447384,-19.5668278119631));
#159437=CARTESIAN_POINT('Ctrl Pts',(12.5933337176237,34.5648840554033,-15.4541987857508));
#159438=CARTESIAN_POINT('Ctrl Pts',(18.3933711571661,34.2812195660681,-7.68819031969704));
#159439=CARTESIAN_POINT('Ctrl Pts',(19.8452025226348,33.9975550767331,1.89531295213031));
#159440=CARTESIAN_POINT('Ctrl Pts',(16.6056244330345,33.7138905873978,11.0307581330315));
#159441=CARTESIAN_POINT('Ctrl Pts',(9.44045430743507,33.4302260980627,17.5585364623509));
#159442=CARTESIAN_POINT('Ctrl Pts',(0.0435830510866937,33.1465616087275,
19.9354472601053));
#159443=CARTESIAN_POINT('Ctrl Pts',(-9.36364550039437,32.8628971193925,
17.5996481914089));
#159444=CARTESIAN_POINT('Ctrl Pts',(-16.5571953167351,32.5792326300572,
11.1032026508149));
#159445=CARTESIAN_POINT('Ctrl Pts',(-19.8368305482356,32.2955681407222,
1.98211423944718));
#159446=CARTESIAN_POINT('Ctrl Pts',(-18.4265999691035,32.0119036513869,
-7.60786617228895));
#159447=CARTESIAN_POINT('Ctrl Pts',(-12.6611685974154,31.7282391620518,
-15.3987026344836));
#159448=CARTESIAN_POINT('Ctrl Pts',(-3.90087927873828,31.4445746727167,
-19.5506103385464));
#159449=CARTESIAN_POINT('Ctrl Pts',(2.55132695173345,31.2554650131599,-19.2349378570825));
#159450=CARTESIAN_POINT('Ctrl Pts',(5.55152620782898,31.1609101833815,-18.3260867174061));
#159451=CARTESIAN_POINT('Ctrl Pts',(2.30651117940881,54.2861781151759,19.095415771535));
#159452=CARTESIAN_POINT('Ctrl Pts',(-0.819544023557087,54.1916232853975,
19.4730080355294));
#159453=CARTESIAN_POINT('Ctrl Pts',(-7.25786099066229,54.0025136258408,
18.6636921445274));
#159454=CARTESIAN_POINT('Ctrl Pts',(-15.2027553932093,53.7188491365056,
13.0332767668349));
#159455=CARTESIAN_POINT('Ctrl Pts',(-19.5523252673849,53.4351846471705,
4.32341528536645));
#159456=CARTESIAN_POINT('Ctrl Pts',(-19.2803959783241,53.1515201578353,
-5.40928860470038));
#159457=CARTESIAN_POINT('Ctrl Pts',(-14.4502302294709,52.8678556685001,
-13.8628424617997));
#159458=CARTESIAN_POINT('Ctrl Pts',(-6.20419344545305,52.584191179165,-19.0394093823357));
#159459=CARTESIAN_POINT('Ctrl Pts',(3.50860379932289,52.3005266898299,-19.7149513312436));
#159460=CARTESIAN_POINT('Ctrl Pts',(12.3919221404827,52.0168622004947,-15.7299179049459));
#159461=CARTESIAN_POINT('Ctrl Pts',(18.3458052169007,51.7331977111596,-8.02629874805898));
#159462=CARTESIAN_POINT('Ctrl Pts',(19.9627194082814,51.4495332218244,1.57472917578388));
#159463=CARTESIAN_POINT('Ctrl Pts',(16.8604416826627,51.1658687324893,10.8034965618895));
#159464=CARTESIAN_POINT('Ctrl Pts',(9.77234392496671,50.8822042431541,17.4783085254085));
#159465=CARTESIAN_POINT('Ctrl Pts',(0.374060295795806,50.598539753819,20.0212407328584));
#159466=CARTESIAN_POINT('Ctrl Pts',(-9.11265207573848,50.3148752644838,
17.8311402970578));
#159467=CARTESIAN_POINT('Ctrl Pts',(-16.4451283519559,50.0312107751487,
11.4257493064833));
#159468=CARTESIAN_POINT('Ctrl Pts',(-19.8899678026295,49.7475462858135,
2.31930496458734));
#159469=CARTESIAN_POINT('Ctrl Pts',(-18.6328083061265,49.4638817964784,
-7.33542419140319));
#159470=CARTESIAN_POINT('Ctrl Pts',(-12.9708431608012,49.1802173071432,
-15.2560552573004));
#159471=CARTESIAN_POINT('Ctrl Pts',(-4.24256384168543,48.8965528178081,
-19.5701468034783));
#159472=CARTESIAN_POINT('Ctrl Pts',(5.48865979200988,48.612888328473,-19.2578453553527));
#159473=CARTESIAN_POINT('Ctrl Pts',(13.9223613669416,48.3292238391378,-14.392979120547));
#159474=CARTESIAN_POINT('Ctrl Pts',(19.0648093825124,48.0455593498027,-6.125605047679));
#159475=CARTESIAN_POINT('Ctrl Pts',(19.700326424804,47.7618948604675,3.58986528489379));
#159476=CARTESIAN_POINT('Ctrl Pts',(15.6786759283413,47.4782303711324,12.4566895734256));
#159477=CARTESIAN_POINT('Ctrl Pts',(7.95057818874294,47.1945658817972,18.3787458893891));
#159478=CARTESIAN_POINT('Ctrl Pts',(-1.65704042042933,46.9109013924621,
19.9560570014168));
#159479=CARTESIAN_POINT('Ctrl Pts',(-10.8729338017748,46.6272369031269,
16.8157457325575));
#159480=CARTESIAN_POINT('Ctrl Pts',(-17.518459908376,46.3435724137918,9.70018331983056));
#159481=CARTESIAN_POINT('Ctrl Pts',(-20.0226128700314,46.0599079244566,
0.291492463665673));
#159482=CARTESIAN_POINT('Ctrl Pts',(-17.7934096083299,45.7762434351215,
-9.18610736437879));
#159483=CARTESIAN_POINT('Ctrl Pts',(-11.3578349478834,45.4925789457863,
-16.4921065754567));
#159484=CARTESIAN_POINT('Ctrl Pts',(-2.23726212643448,45.2089144564512,
-19.89936310984));
#159485=CARTESIAN_POINT('Ctrl Pts',(7.41220063951033,44.9252499671161,-18.6023997290475));
#159486=CARTESIAN_POINT('Ctrl Pts',(15.3094152721255,44.6415854777809,-12.9078192590863));
#159487=CARTESIAN_POINT('Ctrl Pts',(19.5874760747776,44.3579209884458,-4.16182352096272));
#159488=CARTESIAN_POINT('Ctrl Pts',(19.2350472215369,44.0742564991106,5.56802948850576));
#159489=CARTESIAN_POINT('Ctrl Pts',(14.3354430788454,43.7905920097754,13.9815973956057));
#159490=CARTESIAN_POINT('Ctrl Pts',(6.04693264542922,43.5069275204403,19.0899083177805));
#159491=CARTESIAN_POINT('Ctrl Pts',(-3.67107584877064,43.2232630311051,
19.685354863761));
#159492=CARTESIAN_POINT('Ctrl Pts',(-12.5212400796854,42.93959854177,15.6271731566047));
#159493=CARTESIAN_POINT('Ctrl Pts',(-18.411376563963,42.6559340524348,7.87471948831073));
#159494=CARTESIAN_POINT('Ctrl Pts',(-19.9490539358611,42.3722695630997,
-1.73932201266128));
#159495=CARTESIAN_POINT('Ctrl Pts',(-16.770764455154,42.0886050737645,-10.9421868741751));
#159496=CARTESIAN_POINT('Ctrl Pts',(-9.62785742828906,41.8049405844294,
-17.5583129981261));
#159497=CARTESIAN_POINT('Ctrl Pts',(-0.208919836796794,41.5212760950943,
-20.0236446857564));
#159498=CARTESIAN_POINT('Ctrl Pts',(9.25940651410001,41.2376116057591,-17.7553762282377));
#159499=CARTESIAN_POINT('Ctrl Pts',(16.5388042904544,40.953947116424,-11.2897274830562));
#159500=CARTESIAN_POINT('Ctrl Pts',(19.9084200257014,40.6702826270888,-2.15518121740963));
#159501=CARTESIAN_POINT('Ctrl Pts',(18.5716747860965,40.3866181377537,7.48885102262636));
#159502=CARTESIAN_POINT('Ctrl Pts',(12.8445758500108,40.1029536484185,15.3625149384123));
#159503=CARTESIAN_POINT('Ctrl Pts',(4.08101242096352,39.8192891590834,19.6044722351703));
#159504=CARTESIAN_POINT('Ctrl Pts',(-5.64730449284705,39.5356246697482,
19.2119219747716));
#159505=CARTESIAN_POINT('Ctrl Pts',(-14.0405956515267,39.2519601804131,
14.2776632454304));
#159506=CARTESIAN_POINT('Ctrl Pts',(-19.1146826065254,38.968295691078,5.96815740840464));
#159507=CARTESIAN_POINT('Ctrl Pts',(-19.6700485304213,38.6846312017428,
-3.75222398190641));
#159508=CARTESIAN_POINT('Ctrl Pts',(-15.5754046264532,38.4009667124077,
-12.5855776475278));
#159509=CARTESIAN_POINT('Ctrl Pts',(-7.79872686910231,38.1173022230725,
-18.4436941316252));
#159510=CARTESIAN_POINT('Ctrl Pts',(1.82157402568654,37.8336377337374,-19.9417116132913));
#159511=CARTESIAN_POINT('Ctrl Pts',(11.0112538619422,37.5499732444022,-16.7254979713585));
#159512=CARTESIAN_POINT('Ctrl Pts',(17.5978674881561,37.2663087550671,-9.55536780369744));
#159513=CARTESIAN_POINT('Ctrl Pts',(20.0243359762019,36.9826442657319,-0.126343657163793));
#159514=CARTESIAN_POINT('Ctrl Pts',(17.7170408968388,36.6989797763968,9.33254819711234));
#159515=CARTESIAN_POINT('Ctrl Pts',(11.2214280239995,36.4153152870616,16.5852207431317));
#159516=CARTESIAN_POINT('Ctrl Pts',(2.0730636554624,36.1316507977265,19.917138376873));
#159517=CARTESIAN_POINT('Ctrl Pts',(-7.56537404599768,35.8479863083913,
18.5406340076227));
#159518=CARTESIAN_POINT('Ctrl Pts',(-15.4153533533233,35.5643218190562,
12.7811140088841));
#159519=CARTESIAN_POINT('Ctrl Pts',(-19.6211349863809,35.280657329721,4.00013190868774));
#159520=CARTESIAN_POINT('Ctrl Pts',(-19.1884700311734,34.9969928403859,
-5.72648343847778));
#159521=CARTESIAN_POINT('Ctrl Pts',(-14.219640555188,34.7133283510507,-14.0993551699416));
#159522=CARTESIAN_POINT('Ctrl Pts',(-5.88928077243528,34.4296638617156,
-19.1391317496443));
#159523=CARTESIAN_POINT('Ctrl Pts',(3.83330849634148,34.1459993723804,-19.6544078404778));
#159524=CARTESIAN_POINT('Ctrl Pts',(12.6497008000794,33.8623348830454,-15.5233709085905));
#159525=CARTESIAN_POINT('Ctrl Pts',(18.4756988050768,33.5786703937101,-7.72260224026285));
#159526=CARTESIAN_POINT('Ctrl Pts',(19.9340286405109,33.2950059043751,1.90379628903132));
#159527=CARTESIAN_POINT('Ctrl Pts',(16.6799500739787,33.0113414150398,11.0801311444916));
#159528=CARTESIAN_POINT('Ctrl Pts',(9.48270965901884,32.7276769257048,17.6371275766456));
#159529=CARTESIAN_POINT('Ctrl Pts',(0.0437773165171389,32.4440124363696,
20.0246770301167));
#159530=CARTESIAN_POINT('Ctrl Pts',(-9.40555504064084,32.1603479470344,
17.6784235811412));
#159531=CARTESIAN_POINT('Ctrl Pts',(-16.6313076075072,31.8766834576993,
11.1528992674491));
#159532=CARTESIAN_POINT('Ctrl Pts',(-19.9256126938554,31.5930189683641,
1.99098745962569));
#159533=CARTESIAN_POINT('Ctrl Pts',(-18.5090891610392,31.309354479029,-7.64192132385965));
#159534=CARTESIAN_POINT('Ctrl Pts',(-12.71781356794,31.0256899896938,-15.4676207891775));
#159535=CARTESIAN_POINT('Ctrl Pts',(-3.91839426586458,30.7420255003587,
-19.6381296717053));
#159536=CARTESIAN_POINT('Ctrl Pts',(2.56283670588982,30.5529158408019,-19.3210134924979));
#159537=CARTESIAN_POINT('Ctrl Pts',(5.57637687068598,30.4583610110235,-18.4081209878848));
#159538=CARTESIAN_POINT('Ctrl Pts',(2.33374636495171,53.9527937446315,19.3208936257936));
#159539=CARTESIAN_POINT('Ctrl Pts',(-0.829248422667396,53.8582389148531,
19.7029477756138));
#159540=CARTESIAN_POINT('Ctrl Pts',(-7.34354585410623,53.6691292552963,
18.8840738821721));
#159541=CARTESIAN_POINT('Ctrl Pts',(-15.3822785181642,53.3854647659611,
13.1871750649224));
#159542=CARTESIAN_POINT('Ctrl Pts',(-19.7831968630274,53.101800276626,4.37446637135565));
#159543=CARTESIAN_POINT('Ctrl Pts',(-19.5080623893974,52.8181357872909,
-5.47316184725222));
#159544=CARTESIAN_POINT('Ctrl Pts',(-14.6208587530193,52.5344712979557,
-14.0265360699875));
#159545=CARTESIAN_POINT('Ctrl Pts',(-6.27745355195996,52.2508068086206,
-19.2642282553663));
#159546=CARTESIAN_POINT('Ctrl Pts',(3.55003392220998,51.9671423192855,-19.9477470874941));
#159547=CARTESIAN_POINT('Ctrl Pts',(12.5382468409166,51.6834778299502,-15.9156580482648));
#159548=CARTESIAN_POINT('Ctrl Pts',(18.5624340365284,51.3998133406152,-8.12107393801096));
#159549=CARTESIAN_POINT('Ctrl Pts',(20.1984407894748,51.11614885128,1.59332370701814));
#159550=CARTESIAN_POINT('Ctrl Pts',(17.0595311629746,50.8324843619448,10.9310651261251));
#159551=CARTESIAN_POINT('Ctrl Pts',(9.88773654793256,50.5488198726097,17.6846938123581));
#159552=CARTESIAN_POINT('Ctrl Pts',(0.378477234066722,50.2651553832745,
20.2576531693827));
#159553=CARTESIAN_POINT('Ctrl Pts',(-9.220255013537,49.9814908939394,18.0416918499919));
#159554=CARTESIAN_POINT('Ctrl Pts',(-16.6393137622057,49.6978264046042,
11.5606654822436));
#159555=CARTESIAN_POINT('Ctrl Pts',(-20.1248301583836,49.4141619152691,
2.34669150600064));
#159556=CARTESIAN_POINT('Ctrl Pts',(-18.8528260196953,49.1304974259339,
-7.42204147604143));
#159557=CARTESIAN_POINT('Ctrl Pts',(-13.1240039304488,48.8468329365988,
-15.4361999968561));
#159558=CARTESIAN_POINT('Ctrl Pts',(-4.29266038004229,48.5631684472636,
-19.8012326864051));
#159559=CARTESIAN_POINT('Ctrl Pts',(5.55347033258617,48.2795039579286,-19.4852435574115));
#159560=CARTESIAN_POINT('Ctrl Pts',(14.0867577407393,47.9958394685933,-14.5629325869872));
#159561=CARTESIAN_POINT('Ctrl Pts',(19.2899282001191,47.7121749792582,-6.19793668959756));
#159562=CARTESIAN_POINT('Ctrl Pts',(19.9329494792741,47.4285104899231,3.63225470574316));
#159563=CARTESIAN_POINT('Ctrl Pts',(15.8638110071084,47.1448460005879,12.6037791756293));
#159564=CARTESIAN_POINT('Ctrl Pts',(8.04445926173514,46.8611815112528,18.5957636135555));
#159565=CARTESIAN_POINT('Ctrl Pts',(-1.67660688829753,46.5775170219176,
20.1916997433017));
#159566=CARTESIAN_POINT('Ctrl Pts',(-11.0013222871953,46.2938525325825,
17.0143074239265));
#159567=CARTESIAN_POINT('Ctrl Pts',(-17.7253193058069,46.0101880432473,
9.81472387231086));
#159568=CARTESIAN_POINT('Ctrl Pts',(-20.2590415090184,45.7265235539122,
0.29493443035139));
#159569=CARTESIAN_POINT('Ctrl Pts',(-18.003515634149,45.442859064577,-9.29457766622435));
#159570=CARTESIAN_POINT('Ctrl Pts',(-11.4919491854206,45.1591945752419,
-16.686846709373));
#159571=CARTESIAN_POINT('Ctrl Pts',(-2.26367989933175,44.8755300859068,
-20.1343364056486));
#159572=CARTESIAN_POINT('Ctrl Pts',(7.4997245066736,44.5918655965717,-18.8220583759174));
#159573=CARTESIAN_POINT('Ctrl Pts',(15.4901900910749,44.3082011072365,-13.0602358372585));
#159574=CARTESIAN_POINT('Ctrl Pts',(19.818766583145,44.0245366179013,-4.21096667111763));
#159575=CARTESIAN_POINT('Ctrl Pts',(19.4621762213813,43.7408721285662,5.63377723293615));
#159576=CARTESIAN_POINT('Ctrl Pts',(14.5047171550316,43.457207639231,14.1466932332251));
#159577=CARTESIAN_POINT('Ctrl Pts',(6.1183353172326,43.1735431498958,19.3153235056613));
#159578=CARTESIAN_POINT('Ctrl Pts',(-3.71442421055426,42.8898786605607,
19.9178011328182));
#159579=CARTESIAN_POINT('Ctrl Pts',(-12.6690918995096,42.6062141712256,
15.8117000864621));
#159580=CARTESIAN_POINT('Ctrl Pts',(-18.6287795937849,42.3225496818904,
7.96770481560604));
#159581=CARTESIAN_POINT('Ctrl Pts',(-20.1846139849791,42.0388851925553,
-1.75986006825288));
#159582=CARTESIAN_POINT('Ctrl Pts',(-16.968795003946,41.7552207032201,-11.0713931054995));
#159583=CARTESIAN_POINT('Ctrl Pts',(-9.74154395076786,41.4715562138849,
-17.7656429840776));
#159584=CARTESIAN_POINT('Ctrl Pts',(-0.211386779197954,41.1878917245499,
-20.2600855085073));
#159585=CARTESIAN_POINT('Ctrl Pts',(9.36874233825877,40.9042272352147,-17.9650331528156));
#159586=CARTESIAN_POINT('Ctrl Pts',(16.7340958347822,40.6205627458796,-11.4230375021171));
#159587=CARTESIAN_POINT('Ctrl Pts',(20.143500266308,40.3368982565444,-2.18062977226658));
#159588=CARTESIAN_POINT('Ctrl Pts',(18.7909706303448,40.0532337672093,7.57727998373896));
#159589=CARTESIAN_POINT('Ctrl Pts',(12.9962456448721,39.7695692778741,15.5439167625341));
#159590=CARTESIAN_POINT('Ctrl Pts',(4.12920134708626,39.4859047885389,19.83596343558));
#159591=CARTESIAN_POINT('Ctrl Pts',(-5.71398832296735,39.2022402992038,
19.4387779098239));
#159592=CARTESIAN_POINT('Ctrl Pts',(-14.2063881453439,38.9185758098687,
14.4462550526508));
#159593=CARTESIAN_POINT('Ctrl Pts',(-19.3403903312198,38.6349113205335,
6.03862989581119));
#159594=CARTESIAN_POINT('Ctrl Pts',(-19.9023140610512,38.3512468311984,
-3.79653054743685));
#159595=CARTESIAN_POINT('Ctrl Pts',(-15.7593202693022,38.0675823418632,
-12.7341891705786));
#159596=CARTESIAN_POINT('Ctrl Pts',(-7.89081486937766,37.7839178525281,
-18.6614787699108));
#159597=CARTESIAN_POINT('Ctrl Pts',(1.84308331972788,37.5002533631929,-20.1771849636682));
#159598=CARTESIAN_POINT('Ctrl Pts',(11.1412756418686,37.2165888738578,-16.9229940098332));
#159599=CARTESIAN_POINT('Ctrl Pts',(17.8056645367364,36.9329243845226,-9.66819836280189));
#159600=CARTESIAN_POINT('Ctrl Pts',(20.2607849617705,36.6492598951875,-0.127835533328253));
#159601=CARTESIAN_POINT('Ctrl Pts',(17.9262451547023,36.3655954058523,9.44274768420295));
#159602=CARTESIAN_POINT('Ctrl Pts',(11.3539315575162,36.0819309165172,16.7810603767059));
#159603=CARTESIAN_POINT('Ctrl Pts',(2.09754255944752,35.7982664271821,20.1523215644716));
#159604=CARTESIAN_POINT('Ctrl Pts',(-7.65470659712393,35.5146019378468,
18.7595633198508));
#159605=CARTESIAN_POINT('Ctrl Pts',(-15.5973790978621,35.2309374485118,
12.9320344411444));
#159606=CARTESIAN_POINT('Ctrl Pts',(-19.8528229416665,34.9472729591765,
4.04736579120533));
#159607=CARTESIAN_POINT('Ctrl Pts',(-19.4150490442561,34.6636084698415,
-5.79410222012417));
#159608=CARTESIAN_POINT('Ctrl Pts',(-14.3875472248033,34.3799439805062,
-14.265841500715));
#159609=CARTESIAN_POINT('Ctrl Pts',(-5.958821880042,34.0962794911712,-19.3651281722237));
#159610=CARTESIAN_POINT('Ctrl Pts',(3.87857251823525,33.812615001836,-19.8864886837395));
#159611=CARTESIAN_POINT('Ctrl Pts',(12.7990694868943,33.5289505125009,-15.7066721347278));
#159612=CARTESIAN_POINT('Ctrl Pts',(18.6938613723386,33.2452860231657,-7.81379135144242));
#159613=CARTESIAN_POINT('Ctrl Pts',(20.1694112394676,32.9616215338306,1.92627646367344));
#159614=CARTESIAN_POINT('Ctrl Pts',(16.8769083394267,32.6779570444954,11.2109662460333));
#159615=CARTESIAN_POINT('Ctrl Pts',(9.59468214488203,32.3942925551603,17.8453881855154));
#159616=CARTESIAN_POINT('Ctrl Pts',(0.0442944815207541,32.1106280658251,
20.2611300947005));
#159617=CARTESIAN_POINT('Ctrl Pts',(-9.51661707419267,31.82696357649,17.8871717394074));
#159618=CARTESIAN_POINT('Ctrl Pts',(-16.827690491154,31.5432990871548,11.2845938133513));
#159619=CARTESIAN_POINT('Ctrl Pts',(-20.160897833935,31.2596345978197,2.0144967918736));
#159620=CARTESIAN_POINT('Ctrl Pts',(-18.7276422245378,30.9759701084845,
-7.7321569348489));
#159621=CARTESIAN_POINT('Ctrl Pts',(-12.8679941277788,30.6923056191494,
-15.6502653565598));
#159622=CARTESIAN_POINT('Ctrl Pts',(-3.96464679805612,30.4086411298142,
-19.8700147927816));
#159623=CARTESIAN_POINT('Ctrl Pts',(2.5930722951385,30.2195314702575,-19.5491631551646));
#159624=CARTESIAN_POINT('Ctrl Pts',(5.64222249072293,30.1249766404791,-18.6254832946783));
#159625=CARTESIAN_POINT('Ctrl Pts',(2.35124930762599,53.8215594674016,19.4657990442344));
#159626=CARTESIAN_POINT('Ctrl Pts',(-0.835506991250132,53.7270046376232,
19.8507233170207));
#159627=CARTESIAN_POINT('Ctrl Pts',(-7.39859942014504,53.5378949780665,
19.0257055689461));
#159628=CARTESIAN_POINT('Ctrl Pts',(-15.4976584671439,53.2542304887313,
13.2860807705774));
#159629=CARTESIAN_POINT('Ctrl Pts',(-19.9315674705091,52.9705659993962,
4.40727512992929));
#159630=CARTESIAN_POINT('Ctrl Pts',(-19.6543777810312,52.686901510061,-5.51421105245925));
#159631=CARTESIAN_POINT('Ctrl Pts',(-14.7305154059551,52.4032370207259,
-14.1317366880123));
#159632=CARTESIAN_POINT('Ctrl Pts',(-6.32453584432345,52.1195725313907,
-19.4087120573804));
#159633=CARTESIAN_POINT('Ctrl Pts',(3.57665991873037,51.8359080420556,-20.0973573976942));
#159634=CARTESIAN_POINT('Ctrl Pts',(12.6322848940173,51.5522435527204,-16.0350272263897));
#159635=CARTESIAN_POINT('Ctrl Pts',(18.7016544212907,51.2685790633853,-8.18198288890697));
#159636=CARTESIAN_POINT('Ctrl Pts',(20.349931271475,50.9849145740501,1.60527381176158));
#159637=CARTESIAN_POINT('Ctrl Pts',(17.1874795446085,50.701250084715,11.0130493154522));
#159638=CARTESIAN_POINT('Ctrl Pts',(9.96189564787207,50.4175855953798,17.817330960666));
#159639=CARTESIAN_POINT('Ctrl Pts',(0.381315860574492,50.1339211060447,
20.4095877950711));
#159640=CARTESIAN_POINT('Ctrl Pts',(-9.2894079426539,49.8502566167095,18.177006522497));
#159641=CARTESIAN_POINT('Ctrl Pts',(-16.7641104433384,49.5665921273744,
11.6473717442925));
#159642=CARTESIAN_POINT('Ctrl Pts',(-20.2757685978253,49.2829276380392,
2.3642919503211));
#159643=CARTESIAN_POINT('Ctrl Pts',(-18.9942242871785,48.9992631487041,
-7.47770760311098));
#159644=CARTESIAN_POINT('Ctrl Pts',(-13.2224354029705,48.715598659369,-15.551973193893));
#159645=CARTESIAN_POINT('Ctrl Pts',(-4.32485580474053,48.4319341700338,
-19.9497441085197));
#159646=CARTESIAN_POINT('Ctrl Pts',(5.59512197058797,48.1482696806987,-19.6313850263131));
#159647=CARTESIAN_POINT('Ctrl Pts',(14.1924099725268,47.8646051913635,-14.6721561824506));
#159648=CARTESIAN_POINT('Ctrl Pts',(19.4346047823582,47.5809407020284,-6.24442189617503));
#159649=CARTESIAN_POINT('Ctrl Pts',(20.0824487918183,47.2972762126932,3.65949701536888));
#159650=CARTESIAN_POINT('Ctrl Pts',(15.9827913337385,47.0136117233581,12.6983089051158));
#159651=CARTESIAN_POINT('Ctrl Pts',(8.10479359061364,46.7299472340229,18.7352338850897));
#159652=CARTESIAN_POINT('Ctrl Pts',(-1.68918162428795,46.4462827446878,
20.3431397112677));
#159653=CARTESIAN_POINT('Ctrl Pts',(-11.0838334138429,46.1626182553526,
17.1419166001721));
#159654=CARTESIAN_POINT('Ctrl Pts',(-17.858261149336,45.8789537660175,9.8883353803916));
#159655=CARTESIAN_POINT('Ctrl Pts',(-20.4109865476307,45.5952892766824,
0.297146471004314));
#159656=CARTESIAN_POINT('Ctrl Pts',(-18.1385439807257,45.3116247873472,
-9.3642880205741));
#159657=CARTESIAN_POINT('Ctrl Pts',(-11.578140067745,45.027960298012,-16.8119998942583));
#159658=CARTESIAN_POINT('Ctrl Pts',(-2.28065774744747,44.7442958086769,
-20.2853461422755));
#159659=CARTESIAN_POINT('Ctrl Pts',(7.55597326499919,44.4606313193418,-18.9632258830484));
#159660=CARTESIAN_POINT('Ctrl Pts',(15.6063682197616,44.1769668300066,-13.1581890418903));
#159661=CARTESIAN_POINT('Ctrl Pts',(19.9674095114092,43.8933023406715,-4.24254938410794));
#159662=CARTESIAN_POINT('Ctrl Pts',(19.6081446827283,43.6096378513363,5.67603118156499));
#159663=CARTESIAN_POINT('Ctrl Pts',(14.6135041283542,43.3259733620011,14.2527949877728));
#159664=CARTESIAN_POINT('Ctrl Pts',(6.16422350476639,43.042308872666,19.4601905554954));
#159665=CARTESIAN_POINT('Ctrl Pts',(-3.74228280050009,42.7586443833308,
20.0671868310929));
#159666=CARTESIAN_POINT('Ctrl Pts',(-12.7641114816057,42.4749798939957,
15.9302895754612));
#159667=CARTESIAN_POINT('Ctrl Pts',(-18.7684974888008,42.1913154046606,
8.02746347769871));
#159668=CARTESIAN_POINT('Ctrl Pts',(-20.3360008089787,41.9076509153254,
-1.77305921224517));
#159669=CARTESIAN_POINT('Ctrl Pts',(-17.0960628320381,41.6239864259903,
-11.1544297709883));
#159670=CARTESIAN_POINT('Ctrl Pts',(-9.81460660139152,41.3403219366551,
-17.8988872596267));
#159671=CARTESIAN_POINT('Ctrl Pts',(-0.212972203281963,41.05665744732,-20.4120383772306));
#159672=CARTESIAN_POINT('Ctrl Pts',(9.4390089358025,40.7729929579848,-18.0997728765514));
#159673=CARTESIAN_POINT('Ctrl Pts',(16.8596033933025,40.4893284686497,-11.5087115392406));
#159674=CARTESIAN_POINT('Ctrl Pts',(20.2945787328974,40.2056639793145,-2.1969847352987));
#159675=CARTESIAN_POINT('Ctrl Pts',(18.9319049759662,39.9219994899794,7.63411041666903));
#159676=CARTESIAN_POINT('Ctrl Pts',(13.093718916026,39.6383350006442,15.6604978471634));
#159677=CARTESIAN_POINT('Ctrl Pts',(4.16017081115702,39.3546705113091,19.9847353421279));
#159678=CARTESIAN_POINT('Ctrl Pts',(-5.75684386358992,39.0710060219739,
19.5845708812619));
#159679=CARTESIAN_POINT('Ctrl Pts',(-14.3129376182953,38.7873415326388,
14.5546035537782));
#159680=CARTESIAN_POINT('Ctrl Pts',(-19.4854453850015,38.5036770433037,
6.08392028392143));
#159681=CARTESIAN_POINT('Ctrl Pts',(-20.0515836045849,38.2200125539685,
-3.82500494393612));
#159682=CARTESIAN_POINT('Ctrl Pts',(-15.8775169039141,37.9363480646334,
-12.8296969893646));
#159683=CARTESIAN_POINT('Ctrl Pts',(-7.94999684842001,37.6526835752982,
-18.8014419123425));
#159684=CARTESIAN_POINT('Ctrl Pts',(1.85690664725514,37.3690190859631,-20.3285160691912));
#159685=CARTESIAN_POINT('Ctrl Pts',(11.2248364340646,37.0853545966279,-17.0499183254338));
#159686=CARTESIAN_POINT('Ctrl Pts',(17.9392089783277,36.8016901072928,-9.74071091345282));
#159687=CARTESIAN_POINT('Ctrl Pts',(20.4127430764758,36.5180256179576,-0.128794313881315));
#159688=CARTESIAN_POINT('Ctrl Pts',(18.0606939641767,36.2343611286225,9.51356932997501));
#159689=CARTESIAN_POINT('Ctrl Pts',(11.43908729248,35.9506966392873,16.9069201744589));
#159690=CARTESIAN_POINT('Ctrl Pts',(2.11327435920437,35.6670321499522,20.3034661917574));
#159691=CARTESIAN_POINT('Ctrl Pts',(-7.71211773807824,35.383367660617,18.9002621072099));
#159692=CARTESIAN_POINT('Ctrl Pts',(-15.7143611560603,35.0997031712819,
13.0290261211728));
#159693=CARTESIAN_POINT('Ctrl Pts',(-20.0017212960129,34.8160386819467,
4.07772147968603));
#159694=CARTESIAN_POINT('Ctrl Pts',(-19.5606640472924,34.5323741926116,
-5.83755862393481));
#159695=CARTESIAN_POINT('Ctrl Pts',(-14.4954554093758,34.2487097032764,
-14.3728368800661));
#159696=CARTESIAN_POINT('Ctrl Pts',(-6.00351370203096,33.9650452139413,
-19.5103687631338));
#159697=CARTESIAN_POINT('Ctrl Pts',(3.90766224405355,33.6813807246061,-20.0356395340063));
#159698=CARTESIAN_POINT('Ctrl Pts',(12.8950639041969,33.397716235271,-15.8244739049259));
#159699=CARTESIAN_POINT('Ctrl Pts',(18.8340674097308,33.1140517459358,-7.87239564088531));
#159700=CARTESIAN_POINT('Ctrl Pts',(20.3206839976297,32.8303872566008,1.94072373947406));
#159701=CARTESIAN_POINT('Ctrl Pts',(17.0034870942043,32.5467227672655,11.2950497442454));
#159702=CARTESIAN_POINT('Ctrl Pts',(9.66664314302491,32.2630582779305,17.9792305213566));
#159703=CARTESIAN_POINT('Ctrl Pts',(0.0446270390856308,31.9793937885952,
20.4130908725821));
#159704=CARTESIAN_POINT('Ctrl Pts',(-9.58799343370268,31.6957292992602,
18.0213273453348));
#159705=CARTESIAN_POINT('Ctrl Pts',(-16.9538986553872,31.4120648099249,
11.3692298036081));
#159706=CARTESIAN_POINT('Ctrl Pts',(-20.3121095021436,31.1284003205899,
2.02960514964943));
#159707=CARTESIAN_POINT('Ctrl Pts',(-18.8680961779327,30.8447358312547,
-7.79014778567339));
#159708=CARTESIAN_POINT('Ctrl Pts',(-12.9645164222397,30.5610713419195,
-15.7676464364222));
#159709=CARTESIAN_POINT('Ctrl Pts',(-3.99435877262015,30.2774068525844,
-20.0190370340731));
#159710=CARTESIAN_POINT('Ctrl Pts',(2.61248231763768,30.0882971930276,-19.6957920450376));
#159711=CARTESIAN_POINT('Ctrl Pts',(5.68453878451291,29.9937423632492,-18.7651731818414));
#159712=CARTESIAN_POINT('Ctrl Pts',(2.35186803664952,53.8169203357015,19.4709214507763));
#159713=CARTESIAN_POINT('Ctrl Pts',(-0.835728231649532,53.7223655059232,
19.8559471824094));
#159714=CARTESIAN_POINT('Ctrl Pts',(-7.40054556370451,53.5332558463665,
19.0307122490736));
#159715=CARTESIAN_POINT('Ctrl Pts',(-15.5017371483404,53.2495913570312,
13.2895770872723));
#159716=CARTESIAN_POINT('Ctrl Pts',(-19.9368123714836,52.9659268676962,
4.40843491954487));
#159717=CARTESIAN_POINT('Ctrl Pts',(-19.6595500301255,52.682262378361,-5.51566214186331));
#159718=CARTESIAN_POINT('Ctrl Pts',(-14.7343917686363,52.3985978890259,
-14.1354555298595));
#159719=CARTESIAN_POINT('Ctrl Pts',(-6.3262002033585,52.1149333996907,-19.4138195597816));
#159720=CARTESIAN_POINT('Ctrl Pts',(3.57760114770736,51.8312689103556,-20.1026461221598));
#159721=CARTESIAN_POINT('Ctrl Pts',(12.6356091391944,51.5476044210204,-16.0392469268364));
#159722=CARTESIAN_POINT('Ctrl Pts',(18.706575861892,51.2639399316853,-8.18413602032115));
#159723=CARTESIAN_POINT('Ctrl Pts',(20.3552864600137,50.98027544235,1.60569624796426));
#159724=CARTESIAN_POINT('Ctrl Pts',(17.1920025198992,50.6966109530149,11.0159474565449));
#159725=CARTESIAN_POINT('Ctrl Pts',(9.96451717205493,50.4129464636797,17.8220196838587));
#159726=CARTESIAN_POINT('Ctrl Pts',(0.381416206021541,50.1292819743447,
20.4149586840892));
#159727=CARTESIAN_POINT('Ctrl Pts',(-9.29185249869818,49.8456174850094,
18.18178989617));
#159728=CARTESIAN_POINT('Ctrl Pts',(-16.7685220060165,49.5619529956743,
11.6504368106559));
#159729=CARTESIAN_POINT('Ctrl Pts',(-20.2811042716596,49.2782885063392,
2.36491412602784));
#159730=CARTESIAN_POINT('Ctrl Pts',(-18.999222715934,48.9946240170041,-7.47967540070289));
#159731=CARTESIAN_POINT('Ctrl Pts',(-13.2259149555241,48.7109595276689,
-15.5560657764083));
#159732=CARTESIAN_POINT('Ctrl Pts',(-4.32599391300361,48.4272950383338,
-19.9549939872915));
#159733=CARTESIAN_POINT('Ctrl Pts',(5.59659435599133,48.1436305489987,-19.6365511272388));
#159734=CARTESIAN_POINT('Ctrl Pts',(14.1961447789205,47.8599660596635,-14.6760172365503));
#159735=CARTESIAN_POINT('Ctrl Pts',(19.4397190995403,47.5763015703284,-6.24606514822754));
#159736=CARTESIAN_POINT('Ctrl Pts',(20.0877335925167,47.2926370809931,3.66046003101415));
#159737=CARTESIAN_POINT('Ctrl Pts',(15.9869972882849,47.0089725916581,12.7016505310532));
#159738=CARTESIAN_POINT('Ctrl Pts',(8.1069264091395,46.7253081023228,18.7401641591884));
#159739=CARTESIAN_POINT('Ctrl Pts',(-1.68962614120521,46.4416436129877,
20.3484931141353));
#159740=CARTESIAN_POINT('Ctrl Pts',(-11.0867501821699,46.1579791236525,
17.1464275845524));
#159741=CARTESIAN_POINT('Ctrl Pts',(-17.8629606435048,45.8743146343175,
9.89093754720224));
#159742=CARTESIAN_POINT('Ctrl Pts',(-20.4163578047457,45.5906501449824,
0.297224666641401));
#159743=CARTESIAN_POINT('Ctrl Pts',(-18.1433172327772,45.3069856556472,
-9.36675228160036));
#159744=CARTESIAN_POINT('Ctrl Pts',(-11.5811869154352,45.023321166312,-16.8164240593439));
#159745=CARTESIAN_POINT('Ctrl Pts',(-2.28125791437836,44.7396566769769,
-20.2906843364653));
#159746=CARTESIAN_POINT('Ctrl Pts',(7.557961658606,44.4559921876418,-18.9682161544255));
#159747=CARTESIAN_POINT('Ctrl Pts',(15.6104751166106,44.1723276983066,-13.1616516876741));
#159748=CARTESIAN_POINT('Ctrl Pts',(19.9726640389233,43.8886632089715,-4.24366583301215));
#159749=CARTESIAN_POINT('Ctrl Pts',(19.6133046678369,43.6049987196362,5.67752485864902));
#159750=CARTESIAN_POINT('Ctrl Pts',(14.6173497478612,43.321334230301,14.256545684796));
#159751=CARTESIAN_POINT('Ctrl Pts',(6.16584565219571,43.037669740966,19.465311605707));
#159752=CARTESIAN_POINT('Ctrl Pts',(-3.74326760165467,42.7540052516307,
20.0724676155269));
#159753=CARTESIAN_POINT('Ctrl Pts',(-12.7674704238328,42.4703407622956,
15.9344817138973));
#159754=CARTESIAN_POINT('Ctrl Pts',(-18.7734365163896,42.1866762729606,
8.0295759464037));
#159755=CARTESIAN_POINT('Ctrl Pts',(-20.3413523332071,41.9030117836254,
-1.7735258019853));
#159756=CARTESIAN_POINT('Ctrl Pts',(-17.1005617497612,41.6193472942903,
-11.1573651171133));
#159757=CARTESIAN_POINT('Ctrl Pts',(-9.81718936609107,41.3356828049551,
-17.9035974447674));
#159758=CARTESIAN_POINT('Ctrl Pts',(-0.213028248023332,41.05201831562,-20.41740991114));
#159759=CARTESIAN_POINT('Ctrl Pts',(9.44149286002567,40.7683538262848,-18.1045359257855));
#159760=CARTESIAN_POINT('Ctrl Pts',(16.8640400854962,40.4846893369497,-11.5117401164529));
#159761=CARTESIAN_POINT('Ctrl Pts',(20.2999193566913,40.2010248476145,-2.19756288324188));
#159762=CARTESIAN_POINT('Ctrl Pts',(18.9368870050839,39.9173603582794,7.63611937247311));
#159763=CARTESIAN_POINT('Ctrl Pts',(13.0971645961613,39.6336958689442,15.6646189885051));
#159764=CARTESIAN_POINT('Ctrl Pts',(4.16126558171192,39.350031379609,19.9899944290244));
#159765=CARTESIAN_POINT('Ctrl Pts',(-5.75835880695092,39.0663668902739,
19.5897246628022));
#159766=CARTESIAN_POINT('Ctrl Pts',(-14.3167041421641,38.7827024009388,
14.558433673293));
#159767=CARTESIAN_POINT('Ctrl Pts',(-19.4905730811527,38.4990379116037,
6.08552129914113));
#159768=CARTESIAN_POINT('Ctrl Pts',(-20.0568602829488,38.2153734222685,
-3.82601151385237));
#159769=CARTESIAN_POINT('Ctrl Pts',(-15.8816951549476,37.9317089329334,
-12.8330731907587));
#159770=CARTESIAN_POINT('Ctrl Pts',(-7.95208893137916,37.6480444435982,
-18.8063896094275));
#159771=CARTESIAN_POINT('Ctrl Pts',(1.85739530188323,37.3643799542631,-20.3338656237715));
#159772=CARTESIAN_POINT('Ctrl Pts',(11.2277903080687,37.0807154649279,-17.0544050999903));
#159773=CARTESIAN_POINT('Ctrl Pts',(17.9439297743379,36.7970509755928,-9.74327423211832));
#159774=CARTESIAN_POINT('Ctrl Pts',(20.4181147958306,36.5133864862576,-0.128828206773863));
#159775=CARTESIAN_POINT('Ctrl Pts',(18.0654467295916,36.2297219969225,9.51607287515306));
#159776=CARTESIAN_POINT('Ctrl Pts',(11.4420975477109,35.9460575075872,16.9113693183094));
#159777=CARTESIAN_POINT('Ctrl Pts',(2.11383047832578,35.6623930182522,20.308809154332));
#159778=CARTESIAN_POINT('Ctrl Pts',(-7.71414722191097,35.378728528917,18.905235809343));
#159779=CARTESIAN_POINT('Ctrl Pts',(-15.7184964718176,35.0950640395819,
13.0324547770618));
#159780=CARTESIAN_POINT('Ctrl Pts',(-20.006984852839,34.8113995502467,4.07879455327383));
#159781=CARTESIAN_POINT('Ctrl Pts',(-19.5658115376498,34.5277350609116,
-5.83909480780952));
#159782=CARTESIAN_POINT('Ctrl Pts',(-14.4992699637004,34.2440705715764,
-14.3766191667262));
#159783=CARTESIAN_POINT('Ctrl Pts',(-6.00509355793826,33.9604060822413,
-19.5155030180225));
#159784=CARTESIAN_POINT('Ctrl Pts',(3.90869056586123,33.6767415929061,-20.0409120165633));
#159785=CARTESIAN_POINT('Ctrl Pts',(12.8984573068486,33.393077103571,-15.8286381975024));
#159786=CARTESIAN_POINT('Ctrl Pts',(18.8390236931527,33.1094126142358,-7.87446730251712));
#159787=CARTESIAN_POINT('Ctrl Pts',(20.3260314896307,32.8257481249007,1.94123445067361));
#159788=CARTESIAN_POINT('Ctrl Pts',(17.0079616531857,32.5420836355655,11.2980220959072));
#159789=CARTESIAN_POINT('Ctrl Pts',(9.66918696430926,32.2584191462305,17.9839618479286));
#159790=CARTESIAN_POINT('Ctrl Pts',(0.0446387949955499,31.9747546568951,
20.4184626860802));
#159791=CARTESIAN_POINT('Ctrl Pts',(-9.59051658801136,31.6910901675601,
18.0260697460044));
#159792=CARTESIAN_POINT('Ctrl Pts',(-16.9583601139928,31.4074256782248,
11.3722216858637));
#159793=CARTESIAN_POINT('Ctrl Pts',(-20.3174548346148,31.1237611888899,
2.03013923009681));
#159794=CARTESIAN_POINT('Ctrl Pts',(-18.8730612251852,30.8400966995547,
-7.79219776225003));
#159795=CARTESIAN_POINT('Ctrl Pts',(-12.9679284853489,30.5564322102195,
-15.7717958575954));
#159796=CARTESIAN_POINT('Ctrl Pts',(-3.99540909092099,30.2727677208844,
-20.0243049703027));
#159797=CARTESIAN_POINT('Ctrl Pts',(2.61316846193303,30.0836580613276,-19.7009753762946));
#159798=CARTESIAN_POINT('Ctrl Pts',(5.68603466549838,29.9891032315492,-18.7701112193526));
#159799=CARTESIAN_POINT('Ctrl Pts',(2.35248676567306,53.8122812040015,19.4760438573182));
#159800=CARTESIAN_POINT('Ctrl Pts',(-0.835949472048931,53.7177263742231,
19.8611710477982));
#159801=CARTESIAN_POINT('Ctrl Pts',(-7.40249170726399,53.5286167146664,
19.035718929201));
#159802=CARTESIAN_POINT('Ctrl Pts',(-15.5058158295368,53.2449522253312,
13.2930734039672));
#159803=CARTESIAN_POINT('Ctrl Pts',(-19.9420572724581,52.9612877359961,
4.40959470916045));
#159804=CARTESIAN_POINT('Ctrl Pts',(-19.6647222792197,52.6776232466609,
-5.51711323126738));
#159805=CARTESIAN_POINT('Ctrl Pts',(-14.7382681313176,52.3939587573258,
-14.1391743717067));
#159806=CARTESIAN_POINT('Ctrl Pts',(-6.32786456239355,52.1102942679906,
-19.4189270621828));
#159807=CARTESIAN_POINT('Ctrl Pts',(3.57854237668436,51.8266297786555,-20.1079348466254));
#159808=CARTESIAN_POINT('Ctrl Pts',(12.6389333843715,51.5429652893203,-16.0434666272831));
#159809=CARTESIAN_POINT('Ctrl Pts',(18.7114973024933,51.2593007999852,-8.18628915173532));
#159810=CARTESIAN_POINT('Ctrl Pts',(20.3606416485524,50.97563631065,1.60611868416694));
#159811=CARTESIAN_POINT('Ctrl Pts',(17.19652549519,50.6919718213149,11.0188455976376));
#159812=CARTESIAN_POINT('Ctrl Pts',(9.96713869623779,50.4083073319797,17.8267084070514));
#159813=CARTESIAN_POINT('Ctrl Pts',(0.38151655146859,50.1246428426446,20.4203295731073));
#159814=CARTESIAN_POINT('Ctrl Pts',(-9.29429705474246,49.8409783533094,
18.1865732698431));
#159815=CARTESIAN_POINT('Ctrl Pts',(-16.7729335686945,49.5573138639743,
11.6535018770193));
#159816=CARTESIAN_POINT('Ctrl Pts',(-20.2864399454939,49.2736493746391,
2.36553630173456));
#159817=CARTESIAN_POINT('Ctrl Pts',(-19.0042211446896,48.989984885304,-7.4816431982948));
#159818=CARTESIAN_POINT('Ctrl Pts',(-13.2293945080778,48.7063203959688,
-15.5601583589236));
#159819=CARTESIAN_POINT('Ctrl Pts',(-4.3271320212667,48.4226559066337,-19.9602438660632));
#159820=CARTESIAN_POINT('Ctrl Pts',(5.5980667413947,48.1389914172986,-19.6417172281645));
#159821=CARTESIAN_POINT('Ctrl Pts',(14.1998795853142,47.8553269279634,-14.6798782906499));
#159822=CARTESIAN_POINT('Ctrl Pts',(19.4448334167225,47.5716624386283,-6.24770840028006));
#159823=CARTESIAN_POINT('Ctrl Pts',(20.0930183932152,47.2879979492931,3.66142304665942));
#159824=CARTESIAN_POINT('Ctrl Pts',(15.9912032428313,47.004333459958,12.7049921569905));
#159825=CARTESIAN_POINT('Ctrl Pts',(8.10905922766536,46.7206689706228,18.7450944332872));
#159826=CARTESIAN_POINT('Ctrl Pts',(-1.69007065812247,46.4370044812877,
20.3538465170029));
#159827=CARTESIAN_POINT('Ctrl Pts',(-11.0896669504969,46.1533399919525,
17.1509385689327));
#159828=CARTESIAN_POINT('Ctrl Pts',(-17.8676601376735,45.8696755026174,
9.8935397140129));
#159829=CARTESIAN_POINT('Ctrl Pts',(-20.4217290618606,45.5860110132823,
0.297302862278477));
#159830=CARTESIAN_POINT('Ctrl Pts',(-18.1480904848286,45.3023465239471,
-9.36921654262662));
#159831=CARTESIAN_POINT('Ctrl Pts',(-11.5842337631254,45.0186820346119,
-16.8208482244296));
#159832=CARTESIAN_POINT('Ctrl Pts',(-2.28185808130925,44.7350175452768,
-20.296022530655));
#159833=CARTESIAN_POINT('Ctrl Pts',(7.55995005221281,44.4513530559417,-18.9732064258026));
#159834=CARTESIAN_POINT('Ctrl Pts',(15.6145820134597,44.1676885666065,-13.1651143334578));
#159835=CARTESIAN_POINT('Ctrl Pts',(19.9779185664375,43.8840240772714,-4.24478228191636));
#159836=CARTESIAN_POINT('Ctrl Pts',(19.6184646529456,43.6003595879362,5.67901853573306));
#159837=CARTESIAN_POINT('Ctrl Pts',(14.6211953673681,43.316695098601,14.2602963818193));
#159838=CARTESIAN_POINT('Ctrl Pts',(6.16746779962503,43.0330306092659,19.4704326559187));
#159839=CARTESIAN_POINT('Ctrl Pts',(-3.74425240280926,42.7493661199307,
20.0777483999609));
#159840=CARTESIAN_POINT('Ctrl Pts',(-12.7708293660599,42.4657016305956,
15.9386738523334));
#159841=CARTESIAN_POINT('Ctrl Pts',(-18.7783755439784,42.1820371412605,
8.03168841510866));
#159842=CARTESIAN_POINT('Ctrl Pts',(-20.3467038574354,41.8983726519253,
-1.77399239172543));
#159843=CARTESIAN_POINT('Ctrl Pts',(-17.1050606674842,41.6147081625902,
-11.1603004632384));
#159844=CARTESIAN_POINT('Ctrl Pts',(-9.81977213079062,41.331043673255,-17.9083076299081));
#159845=CARTESIAN_POINT('Ctrl Pts',(-0.213084292764702,41.0473791839199,
-20.4227814450494));
#159846=CARTESIAN_POINT('Ctrl Pts',(9.44397678424884,40.7637146945847,-18.1092989750195));
#159847=CARTESIAN_POINT('Ctrl Pts',(16.8684767776899,40.4800502052496,-11.5147686936652));
#159848=CARTESIAN_POINT('Ctrl Pts',(20.3052599804853,40.1963857159144,-2.19814103118507));
#159849=CARTESIAN_POINT('Ctrl Pts',(18.9418690342016,39.9127212265793,7.63812832827719));
#159850=CARTESIAN_POINT('Ctrl Pts',(13.1006102762966,39.6290567372441,15.6687401298467));
#159851=CARTESIAN_POINT('Ctrl Pts',(4.16236035226682,39.345392247909,19.9952535159209));
#159852=CARTESIAN_POINT('Ctrl Pts',(-5.75987375031193,39.0617277585738,
19.5948784443426));
#159853=CARTESIAN_POINT('Ctrl Pts',(-14.320470666033,38.7780632692387,14.5622637928079));
#159854=CARTESIAN_POINT('Ctrl Pts',(-19.4957007773038,38.4943987799036,
6.08712231436083));
#159855=CARTESIAN_POINT('Ctrl Pts',(-20.0621369613127,38.2107342905684,
-3.82701808376861));
#159856=CARTESIAN_POINT('Ctrl Pts',(-15.8858734059811,37.9270698012333,
-12.8364493921527));
#159857=CARTESIAN_POINT('Ctrl Pts',(-7.95418101433831,37.6434053118981,
-18.8113373065124));
#159858=CARTESIAN_POINT('Ctrl Pts',(1.85788395651131,37.359740822563,-20.3392151783517));
#159859=CARTESIAN_POINT('Ctrl Pts',(11.2307441820728,37.0760763332278,-17.0588918745468));
#159860=CARTESIAN_POINT('Ctrl Pts',(17.9486505703482,36.7924118438927,-9.74583755078384));
#159861=CARTESIAN_POINT('Ctrl Pts',(20.4234865151855,36.5087473545575,-0.128862099666414));
#159862=CARTESIAN_POINT('Ctrl Pts',(18.0701994950065,36.2250828652224,9.5185764203311));
#159863=CARTESIAN_POINT('Ctrl Pts',(11.4451078029419,35.9414183758872,16.91581846216));
#159864=CARTESIAN_POINT('Ctrl Pts',(2.11438659744718,35.6577538865521,20.3141521169065));
#159865=CARTESIAN_POINT('Ctrl Pts',(-7.7161767057437,35.3740893972169,18.9102095114761));
#159866=CARTESIAN_POINT('Ctrl Pts',(-15.7226317875749,35.0904249078818,
13.0358834329508));
#159867=CARTESIAN_POINT('Ctrl Pts',(-20.0122484096652,34.8067604185466,
4.07986762686163));
#159868=CARTESIAN_POINT('Ctrl Pts',(-19.5709590280071,34.5230959292115,
-5.84063099168422));
#159869=CARTESIAN_POINT('Ctrl Pts',(-14.5030845180251,34.2394314398763,
-14.3804014533863));
#159870=CARTESIAN_POINT('Ctrl Pts',(-6.00667341384557,33.9557669505412,
-19.5206372729111));
#159871=CARTESIAN_POINT('Ctrl Pts',(3.90971888766891,33.672102461206,-20.0461844991202));
#159872=CARTESIAN_POINT('Ctrl Pts',(12.9018507095002,33.3884379718709,-15.8328024900789));
#159873=CARTESIAN_POINT('Ctrl Pts',(18.8439799765745,33.1047734825357,-7.87653896414892));
#159874=CARTESIAN_POINT('Ctrl Pts',(20.3313789816317,32.8211089932007,1.94174516187317));
#159875=CARTESIAN_POINT('Ctrl Pts',(17.0124362121671,32.5374445038654,11.300994447569));
#159876=CARTESIAN_POINT('Ctrl Pts',(9.67173078559361,32.2537800145304,17.9886931745006));
#159877=CARTESIAN_POINT('Ctrl Pts',(0.0446505509054691,31.9701155251951,
20.4238344995783));
#159878=CARTESIAN_POINT('Ctrl Pts',(-9.59303974232004,31.6864510358601,
18.0308121466739));
#159879=CARTESIAN_POINT('Ctrl Pts',(-16.9628215725985,31.4027865465248,
11.3752135681193));
#159880=CARTESIAN_POINT('Ctrl Pts',(-20.322800167086,31.1191220571898,2.03067331054418));
#159881=CARTESIAN_POINT('Ctrl Pts',(-18.8780262724377,30.8354575678546,
-7.79424773882668));
#159882=CARTESIAN_POINT('Ctrl Pts',(-12.9713405484581,30.5517930785194,
-15.7759452787685));
#159883=CARTESIAN_POINT('Ctrl Pts',(-3.99645940922183,30.2681285891843,
-20.0295729065324));
#159884=CARTESIAN_POINT('Ctrl Pts',(2.61385460622837,30.0790189296275,-19.7061587075517));
#159885=CARTESIAN_POINT('Ctrl Pts',(5.68753054648386,29.9844640998491,-18.7750492568638));
#159886=CARTESIAN_POINT('Ctrl Pts',(2.3531054946966,53.8076420723014,19.4811662638601));
#159887=CARTESIAN_POINT('Ctrl Pts',(-0.83617071244833,53.713087242523,19.8663949131869));
#159888=CARTESIAN_POINT('Ctrl Pts',(-7.40443785082346,53.5239775829663,
19.0407256093285));
#159889=CARTESIAN_POINT('Ctrl Pts',(-15.5098945107332,53.2403130936311,
13.2965697206621));
#159890=CARTESIAN_POINT('Ctrl Pts',(-19.9473021734326,52.956648604296,4.41075449877604));
#159891=CARTESIAN_POINT('Ctrl Pts',(-19.669894528314,52.6729841149608,-5.51856432067145));
#159892=CARTESIAN_POINT('Ctrl Pts',(-14.7421444939989,52.3893196256257,
-14.1428932135538));
#159893=CARTESIAN_POINT('Ctrl Pts',(-6.3295289214286,52.1056551362905,-19.424034564584));
#159894=CARTESIAN_POINT('Ctrl Pts',(3.57948360566135,51.8219906469554,-20.113223571091));
#159895=CARTESIAN_POINT('Ctrl Pts',(12.6422576295486,51.5383261576202,-16.0476863277298));
#159896=CARTESIAN_POINT('Ctrl Pts',(18.7164187430947,51.2546616682851,-8.18844228314949));
#159897=CARTESIAN_POINT('Ctrl Pts',(20.3659968370911,50.9709971789499,1.60654112036962));
#159898=CARTESIAN_POINT('Ctrl Pts',(17.2010484704808,50.6873326896148,11.0217437387303));
#159899=CARTESIAN_POINT('Ctrl Pts',(9.96976022042066,50.4036682002796,17.831397130244));
#159900=CARTESIAN_POINT('Ctrl Pts',(0.38161689691564,50.1200037109445,20.4257004621254));
#159901=CARTESIAN_POINT('Ctrl Pts',(-9.29674161078674,49.8363392216093,
18.1913566435161));
#159902=CARTESIAN_POINT('Ctrl Pts',(-16.7773451313725,49.5526747322742,
11.6565669433827));
#159903=CARTESIAN_POINT('Ctrl Pts',(-20.2917756193281,49.269010242939,2.36615847744129));
#159904=CARTESIAN_POINT('Ctrl Pts',(-19.0092195734451,48.9853457536039,
-7.48361099588671));
#159905=CARTESIAN_POINT('Ctrl Pts',(-13.2328740606314,48.7016812642687,
-15.5642509414388));
#159906=CARTESIAN_POINT('Ctrl Pts',(-4.32827012952978,48.4180167749336,
-19.965493744835));
#159907=CARTESIAN_POINT('Ctrl Pts',(5.59953912679806,48.1343522855985,-19.6468833290901));
#159908=CARTESIAN_POINT('Ctrl Pts',(14.2036143917079,47.8506877962633,-14.6837393447495));
#159909=CARTESIAN_POINT('Ctrl Pts',(19.4499477339046,47.5670233069282,-6.24935165233257));
#159910=CARTESIAN_POINT('Ctrl Pts',(20.0983031939136,47.283358817593,3.66238606230469));
#159911=CARTESIAN_POINT('Ctrl Pts',(15.9954091973776,46.9996943282579,12.7083337829279));
#159912=CARTESIAN_POINT('Ctrl Pts',(8.11119204619121,46.7160298389227,18.7500247073859));
#159913=CARTESIAN_POINT('Ctrl Pts',(-1.69051517503973,46.4323653495876,
20.3591999198705));
#159914=CARTESIAN_POINT('Ctrl Pts',(-11.0925837188238,46.1487008602524,
17.155449553313));
#159915=CARTESIAN_POINT('Ctrl Pts',(-17.8723596318423,45.8650363709173,
9.89614188082356));
#159916=CARTESIAN_POINT('Ctrl Pts',(-20.4271003189756,45.5813718815822,
0.297381057915561));
#159917=CARTESIAN_POINT('Ctrl Pts',(-18.1528637368801,45.297707392247,-9.37168080365289));
#159918=CARTESIAN_POINT('Ctrl Pts',(-11.5872806108155,45.0140429029118,
-16.8252723895153));
#159919=CARTESIAN_POINT('Ctrl Pts',(-2.28245824824014,44.7303784135767,
-20.3013607248448));
#159920=CARTESIAN_POINT('Ctrl Pts',(7.56193844581962,44.4467139242416,-18.9781966971797));
#159921=CARTESIAN_POINT('Ctrl Pts',(15.6186889103088,44.1630494349064,-13.1685769792415));
#159922=CARTESIAN_POINT('Ctrl Pts',(19.9831730939516,43.8793849455713,-4.24589873082056));
#159923=CARTESIAN_POINT('Ctrl Pts',(19.6236246380542,43.5957204562361,5.68051221281708));
#159924=CARTESIAN_POINT('Ctrl Pts',(14.6250409868751,43.3120559669009,14.2640470788426));
#159925=CARTESIAN_POINT('Ctrl Pts',(6.16908994705435,43.0283914775658,19.4755537061303));
#159926=CARTESIAN_POINT('Ctrl Pts',(-3.74523720396384,42.7447269882306,
20.083029184395));
#159927=CARTESIAN_POINT('Ctrl Pts',(-12.774188308287,42.4610624988955,15.9428659907695));
#159928=CARTESIAN_POINT('Ctrl Pts',(-18.7833145715672,42.1773980095604,
8.03380088381365));
#159929=CARTESIAN_POINT('Ctrl Pts',(-20.3520553816638,41.8937335202252,
-1.77445898146556));
#159930=CARTESIAN_POINT('Ctrl Pts',(-17.1095595852073,41.6100690308901,
-11.1632358093634));
#159931=CARTESIAN_POINT('Ctrl Pts',(-9.82235489549016,41.3264045415549,
-17.9130178150487));
#159932=CARTESIAN_POINT('Ctrl Pts',(-0.213140337506071,41.0427400522198,
-20.4281529789587));
#159933=CARTESIAN_POINT('Ctrl Pts',(9.44646070847201,40.7590755628846,-18.1140620242536));
#159934=CARTESIAN_POINT('Ctrl Pts',(16.8729134698836,40.4754110735495,-11.5177972708775));
#159935=CARTESIAN_POINT('Ctrl Pts',(20.3106006042792,40.1917465842143,-2.19871917912825));
#159936=CARTESIAN_POINT('Ctrl Pts',(18.9468510633194,39.9080820948792,7.64013728408127));
#159937=CARTESIAN_POINT('Ctrl Pts',(13.1040559564319,39.624417605544,15.6728612711884));
#159938=CARTESIAN_POINT('Ctrl Pts',(4.16345512282173,39.3407531162089,20.0005126028173));
#159939=CARTESIAN_POINT('Ctrl Pts',(-5.76138869367294,39.0570886268737,
19.6000322258829));
#159940=CARTESIAN_POINT('Ctrl Pts',(-14.3242371899018,38.7734241375386,
14.5660939123227));
#159941=CARTESIAN_POINT('Ctrl Pts',(-19.500828473455,38.4897596482035,6.08872332958053));
#159942=CARTESIAN_POINT('Ctrl Pts',(-20.0674136396766,38.2060951588683,
-3.82802465368487));
#159943=CARTESIAN_POINT('Ctrl Pts',(-15.8900516570147,37.9224306695332,
-12.8398255935468));
#159944=CARTESIAN_POINT('Ctrl Pts',(-7.95627309729745,37.638766180198,-18.8162850035974));
#159945=CARTESIAN_POINT('Ctrl Pts',(1.8583726111394,37.3551016908629,-20.344564732932));
#159946=CARTESIAN_POINT('Ctrl Pts',(11.2336980560769,37.0714372015277,-17.0633786491032));
#159947=CARTESIAN_POINT('Ctrl Pts',(17.9533713663584,36.7877727121926,-9.74840086944935));
#159948=CARTESIAN_POINT('Ctrl Pts',(20.4288582345403,36.5041082228574,-0.128895992558966));
#159949=CARTESIAN_POINT('Ctrl Pts',(18.0749522604215,36.2204437335223,9.52107996550914));
#159950=CARTESIAN_POINT('Ctrl Pts',(11.4481180581729,35.9367792441871,16.9202676060106));
#159951=CARTESIAN_POINT('Ctrl Pts',(2.11494271656859,35.653114754852,20.3194950794811));
#159952=CARTESIAN_POINT('Ctrl Pts',(-7.71820618957644,35.3694502655168,
18.9151832136093));
#159953=CARTESIAN_POINT('Ctrl Pts',(-15.7267671033322,35.0857857761817,
13.0393120888398));
#159954=CARTESIAN_POINT('Ctrl Pts',(-20.0175119664913,34.8021212868465,
4.08094070044942));
#159955=CARTESIAN_POINT('Ctrl Pts',(-19.5761065183645,34.5184567975114,
-5.84216717555893));
#159956=CARTESIAN_POINT('Ctrl Pts',(-14.5068990723497,34.2347923081762,
-14.3841837400463));
#159957=CARTESIAN_POINT('Ctrl Pts',(-6.00825326975288,33.9511278188411,
-19.5257715277998));
#159958=CARTESIAN_POINT('Ctrl Pts',(3.91074720947659,33.6674633295059,-20.0514569816771));
#159959=CARTESIAN_POINT('Ctrl Pts',(12.9052441121519,33.3837988401708,-15.8369667826554));
#159960=CARTESIAN_POINT('Ctrl Pts',(18.8489362599963,33.1001343508356,-7.87861062578073));
#159961=CARTESIAN_POINT('Ctrl Pts',(20.3367264736328,32.8164698615006,1.94225587307272));
#159962=CARTESIAN_POINT('Ctrl Pts',(17.0169107711485,32.5328053721653,11.3039667992308));
#159963=CARTESIAN_POINT('Ctrl Pts',(9.67427460687796,32.2491408828303,17.9934245010726));
#159964=CARTESIAN_POINT('Ctrl Pts',(0.0446623068153865,31.965476393495,
20.4292063130764));
#159965=CARTESIAN_POINT('Ctrl Pts',(-9.59556289662872,31.68181190416,18.0355545473434));
#159966=CARTESIAN_POINT('Ctrl Pts',(-16.9672830312041,31.3981474148247,
11.3782054503749));
#159967=CARTESIAN_POINT('Ctrl Pts',(-20.3281454995571,31.1144829254897,
2.03120739099156));
#159968=CARTESIAN_POINT('Ctrl Pts',(-18.8829913196902,30.8308184361545,
-7.79629771540332));
#159969=CARTESIAN_POINT('Ctrl Pts',(-12.9747526115673,30.5471539468193,
-15.7800946999417));
#159970=CARTESIAN_POINT('Ctrl Pts',(-3.99750972752267,30.2634894574842,
-20.034840842762));
#159971=CARTESIAN_POINT('Ctrl Pts',(2.61454075052372,30.0743797979274,-19.7113420388087));
#159972=CARTESIAN_POINT('Ctrl Pts',(5.68902642746934,29.979824968149,-18.779987294375));
#159973=CARTESIAN_POINT('Ctrl Pts',(19.6071036839424,49.2287962574512,2.76282917071147E-5));
#159974=CARTESIAN_POINT('Ctrl Pts',(19.6073657669705,49.2372278390886,-0.320184212894205));
#159975=CARTESIAN_POINT('Ctrl Pts',(19.5993297241879,49.2467056780775,-0.641853222332919));
#159976=CARTESIAN_POINT('Ctrl Pts',(19.5671834229903,49.2659172678455,-1.28741160035524));
#159977=CARTESIAN_POINT('Ctrl Pts',(19.5430435837701,49.2756562976568,-1.61083186718889));
#159978=CARTESIAN_POINT('Ctrl Pts',(19.4479509904277,49.3046071182474,-2.56856578047904));
#159979=CARTESIAN_POINT('Ctrl Pts',(19.3414743349233,49.3264177181414,-3.28335694884313));
#159980=CARTESIAN_POINT('Ctrl Pts',(19.1964263308199,49.3483386576738,-3.99040463315797));
#159981=CARTESIAN_POINT('Ctrl Pts',(19.1715396110609,49.3519941934876,-4.10809375757578));
#159982=CARTESIAN_POINT('Ctrl Pts',(19.1630449860487,49.3532244455471,-4.14764141339921));
#159983=CARTESIAN_POINT('Ctrl Pts',(19.1475121293925,49.3554427298151,-4.21900461364944));
#159984=CARTESIAN_POINT('Ctrl Pts',(19.1080000177304,49.3610052491467,-4.39811974126423));
#159985=CARTESIAN_POINT('Ctrl Pts',(19.065024664235,49.3666517936142,-4.58074283657314));
#159986=CARTESIAN_POINT('Ctrl Pts',(18.9547327486959,49.3803647412942,-5.02552677855271));
#159987=CARTESIAN_POINT('Ctrl Pts',(18.871673881058,49.3897216795304,-5.33071191974494));
#159988=CARTESIAN_POINT('Ctrl Pts',(18.683722330345,49.4088653936077,-5.95683893872286));
#159989=CARTESIAN_POINT('Ctrl Pts',(18.5788291916899,49.4186521694305,-6.27778251344708));
#159990=CARTESIAN_POINT('Ctrl Pts',(18.4542457018593,49.4292791644718,-6.62612382953023));
#159991=CARTESIAN_POINT('Ctrl Pts',(18.446868954924,49.4299051221459,-6.6466414097075));
#159992=CARTESIAN_POINT('Ctrl Pts',(18.4320181291019,49.4311587182827,-6.68772987019953));
#159993=CARTESIAN_POINT('Ctrl Pts',(18.4251498662523,49.4317353593773,-6.70662973132465));
#159994=CARTESIAN_POINT('Ctrl Pts',(18.4046538447863,49.43344967771,-6.76278197573277));
#159995=CARTESIAN_POINT('Ctrl Pts',(18.3633086407274,49.4368788910745,-6.87499448690103));
#159996=CARTESIAN_POINT('Ctrl Pts',(18.2643638983261,49.4448844270935,-7.13616291980826));
#159997=CARTESIAN_POINT('Ctrl Pts',(18.0565803975014,49.4609116621919,-7.65572068509932));
#159998=CARTESIAN_POINT('Ctrl Pts',(17.7964827917186,49.4792654947156,-8.24252354557432));
#159999=CARTESIAN_POINT('Ctrl Pts',(17.5490733335437,49.4953575574159,-8.74875051169356));
#160000=CARTESIAN_POINT('Ctrl Pts',(17.4273031774581,49.5029802429722,-8.9864590877995));
#160001=CARTESIAN_POINT('Ctrl Pts',(17.3782410346731,49.506001886688,-9.08031381201288));
#160002=CARTESIAN_POINT('Ctrl Pts',(17.364167930218,49.5068653042574,-9.10710663107452));
#160003=CARTESIAN_POINT('Ctrl Pts',(17.3630610054428,49.5069331532895,-9.10921139204514));
#160004=CARTESIAN_POINT('Ctrl Pts',(17.3591637022992,49.507172183747,-9.11662199518395));
#160005=CARTESIAN_POINT('Ctrl Pts',(17.3460440025618,49.5079769407933,-9.14154422648049));
#160006=CARTESIAN_POINT('Ctrl Pts',(17.3322780093751,49.5088216419548,-9.16756602595289));
#160007=CARTESIAN_POINT('Ctrl Pts',(17.1378942232213,49.5207441639892,-9.53335199563326));
#160008=CARTESIAN_POINT('Ctrl Pts',(16.8494302625103,49.5385094095531,-10.0588917562044));
#160009=CARTESIAN_POINT('Ctrl Pts',(16.2965199633151,49.56889677342,-10.9033940304109));
#160010=CARTESIAN_POINT('Ctrl Pts',(16.1761891231391,49.5753833047171,-11.0815313347411));
#160011=CARTESIAN_POINT('Ctrl Pts',(16.0287353413897,49.5831408946049,-11.2914220856974));
#160012=CARTESIAN_POINT('Ctrl Pts',(16.0121836970042,49.5840092413079,-11.3148748389926));
#160013=CARTESIAN_POINT('Ctrl Pts',(15.9787406073251,49.585758719466,-11.3620399791996));
#160014=CARTESIAN_POINT('Ctrl Pts',(15.9648379960892,49.5864837706187,-11.3815509834141));
#160015=CARTESIAN_POINT('Ctrl Pts',(15.921932061252,49.5887154649924,-11.4415587574136));
#160016=CARTESIAN_POINT('Ctrl Pts',(15.8360344226175,49.5931578624223,-11.5607396339829));
#160017=CARTESIAN_POINT('Ctrl Pts',(15.74992270017,49.5975372825125,-11.67743167897));
#160018=CARTESIAN_POINT('Ctrl Pts',(15.4625939947865,49.6119953859526,-12.0609440612013));
#160019=CARTESIAN_POINT('Ctrl Pts',(15.2318281981999,49.6231139804428,-12.3502710079094));
#160020=CARTESIAN_POINT('Ctrl Pts',(14.5433790889093,49.655125685898,-13.1686701079907));
#160021=CARTESIAN_POINT('Ctrl Pts',(14.089798007101,49.6746746555243,-13.64812477821));
#160022=CARTESIAN_POINT('Ctrl Pts',(13.221638918872,49.710187579958,-14.4916124002887));
#160023=CARTESIAN_POINT('Ctrl Pts',(12.8070055966266,49.7261515346679,-14.8557072200286));
#160024=CARTESIAN_POINT('Ctrl Pts',(12.410172502016,49.740766534717,-15.1806408476346));
#160025=CARTESIAN_POINT('Ctrl Pts',(12.3981761181908,49.7412076637517,-15.1904394355557));
#160026=CARTESIAN_POINT('Ctrl Pts',(12.3742416069285,49.7420864223846,-15.2099413544204));
#160027=CARTESIAN_POINT('Ctrl Pts',(12.3598345052391,49.7426147846571,-15.2216523561166));
#160028=CARTESIAN_POINT('Ctrl Pts',(12.3186978659786,49.7441227570131,-15.2549915929317));
#160029=CARTESIAN_POINT('Ctrl Pts',(12.2359873325952,49.7471510563046,-15.3216596433935));
#160030=CARTESIAN_POINT('Ctrl Pts',(12.0399186831808,49.7543035629583,-15.4771077786602));
#160031=CARTESIAN_POINT('Ctrl Pts',(11.8665276318299,49.7605825025192,-15.6100287093251));
#160032=CARTESIAN_POINT('Ctrl Pts',(11.5124894281654,49.7733379572241,-15.8750782507611));
#160033=CARTESIAN_POINT('Ctrl Pts',(11.2667870138055,49.7821050235412,-16.0507282560104));
#160034=CARTESIAN_POINT('Ctrl Pts',(10.4995473458637,49.8091962620845,-16.5713717901974));
#160035=CARTESIAN_POINT('Ctrl Pts',(9.94772707634067,49.8283104055808,-16.91002325758));
#160036=CARTESIAN_POINT('Ctrl Pts',(9.05720922049206,49.8585618265492,-17.3927628723054));
#160037=CARTESIAN_POINT('Ctrl Pts',(8.74992538803612,49.8689090182441,-17.5494542058607));
#160038=CARTESIAN_POINT('Ctrl Pts',(8.27323507416816,49.8848250649386,-17.7764171363658));
#160039=CARTESIAN_POINT('Ctrl Pts',(8.09152193161951,49.8908676947371,-17.8600129109196));
#160040=CARTESIAN_POINT('Ctrl Pts',(7.9064862388212,49.8969937281325,-17.941710359148));
#160041=CARTESIAN_POINT('Ctrl Pts',(7.86528520500832,49.898357128349,-17.9598178403489));
#160042=CARTESIAN_POINT('Ctrl Pts',(7.84050790358718,49.8991763763988,-17.9706566025809));
#160043=CARTESIAN_POINT('Ctrl Pts',(7.77174579149913,49.9014471187554,-18.0005669283671));
#160044=CARTESIAN_POINT('Ctrl Pts',(7.63528494225856,49.9059436150376,-18.0593018518218));
#160045=CARTESIAN_POINT('Ctrl Pts',(7.50206528124259,49.9103051408745,-18.11486314412));
#160046=CARTESIAN_POINT('Ctrl Pts',(6.71608985413047,49.9359343772548,-18.4361869966817));
#160047=CARTESIAN_POINT('Ctrl Pts',(6.11326692000595,49.9548763265455,-18.6369725509129));
#160048=CARTESIAN_POINT('Ctrl Pts',(5.55918585387334,49.9718654530502,-18.8030166828067));
#160049=CARTESIAN_POINT('Ctrl Pts',(5.48436800553476,49.9741500474893,-18.8250230149175));
#160050=CARTESIAN_POINT('Ctrl Pts',(5.41225032189205,49.9763408846847,-18.8457885663742));
#160051=CARTESIAN_POINT('Ctrl Pts',(5.39435621442983,49.9768839061435,-18.8509188325531));
#160052=CARTESIAN_POINT('Ctrl Pts',(5.39443811875199,49.9768814079338,-18.8508950150837));
#160053=CARTESIAN_POINT('Ctrl Pts',(5.3926131388918,49.9769367320556,-18.8514177221317));
#160054=CARTESIAN_POINT('Ctrl Pts',(5.38980834665841,49.9770217121552,-18.8522208017311));
#160055=CARTESIAN_POINT('Ctrl Pts',(5.37878346049321,49.9773552389414,-18.8553742764759));
#160056=CARTESIAN_POINT('Ctrl Pts',(5.36651594193815,49.977724909025,-18.8588721633669));
#160057=CARTESIAN_POINT('Ctrl Pts',(5.31025287753116,49.9794162742898,-18.8748498816984));
#160058=CARTESIAN_POINT('Ctrl Pts',(5.2422344987015,49.981449957323,-18.8940272838869));
#160059=CARTESIAN_POINT('Ctrl Pts',(4.96855684573352,49.9895928173934,-18.9685194920808));
#160060=CARTESIAN_POINT('Ctrl Pts',(4.69332874896316,49.9977437931327,-19.0413239523747));
#160061=CARTESIAN_POINT('Ctrl Pts',(3.95192730181286,50.0194910486659,-19.2089542427742));
#160062=CARTESIAN_POINT('Ctrl Pts',(3.48559924888717,50.0330873283707,-19.3038339674878));
#160063=CARTESIAN_POINT('Ctrl Pts',(2.88578193448922,50.0504266676825,-19.3941435518552));
#160064=CARTESIAN_POINT('Ctrl Pts',(2.85011548455085,50.051457265986,-19.3994142445723));
#160065=CARTESIAN_POINT('Ctrl Pts',(2.80955935388364,50.0526286560425,-19.4052897966801));
#160066=CARTESIAN_POINT('Ctrl Pts',(2.81000815740964,50.0526156948012,-19.405224420877));
#160067=CARTESIAN_POINT('Ctrl Pts',(2.80657601256822,50.0527148378739,-19.4057206165631));
#160068=CARTESIAN_POINT('Ctrl Pts',(2.80142443119649,50.0528636598572,-19.4064647068979));
#160069=CARTESIAN_POINT('Ctrl Pts',(2.78938052444741,50.0532116627708,-19.4081994765032));
#160070=CARTESIAN_POINT('Ctrl Pts',(2.75138019839311,50.0543101106604,-19.413642312275));
#160071=CARTESIAN_POINT('Ctrl Pts',(2.66039452986261,50.0569436647047,-19.4264301905056));
#160072=CARTESIAN_POINT('Ctrl Pts',(2.45838885485133,50.062808342623,-19.4534965188555));
#160073=CARTESIAN_POINT('Ctrl Pts',(2.27487465809899,50.0681650353968,-19.4756040754297));
#160074=CARTESIAN_POINT('Ctrl Pts',(1.64007211625295,50.0867535750682,-19.5455492091469));
#160075=CARTESIAN_POINT('Ctrl Pts',(1.05810718668631,50.103969586785,-19.5897467587251));
#160076=CARTESIAN_POINT('Ctrl Pts',(-0.252171443779292,50.1430921579529,
-19.6160129734491));
#160077=CARTESIAN_POINT('Ctrl Pts',(-0.980641666722606,50.1649987178241,
-19.5980926046136));
#160078=CARTESIAN_POINT('Ctrl Pts',(-1.97639153899235,50.1953150762935,
-19.5077240422809));
#160079=CARTESIAN_POINT('Ctrl Pts',(-2.17977199947634,50.2015250115536,
-19.4862327931236));
#160080=CARTESIAN_POINT('Ctrl Pts',(-2.40020754777231,50.208278930545,-19.4593403007635));
#160081=CARTESIAN_POINT('Ctrl Pts',(-2.42292737353894,50.2089751897079,
-19.4565458391175));
#160082=CARTESIAN_POINT('Ctrl Pts',(-2.44569596089264,50.2096732037889,
-19.4537053669037));
#160083=CARTESIAN_POINT('Ctrl Pts',(-2.45871850197667,50.2100724987584,
-19.4520709156992));
#160084=CARTESIAN_POINT('Ctrl Pts',(-2.46013088516095,50.2101158087952,
-19.4518931246639));
#160085=CARTESIAN_POINT('Ctrl Pts',(-2.47094826160364,50.2104474496733,
-19.4505321046945));
#160086=CARTESIAN_POINT('Ctrl Pts',(-2.50014321504616,50.2113416243791,
-19.446836298892));
#160087=CARTESIAN_POINT('Ctrl Pts',(-2.57070345533392,50.2134966247552,
-19.437736899765));
#160088=CARTESIAN_POINT('Ctrl Pts',(-2.63535848468628,50.2154613538764,
-19.4290834571589));
#160089=CARTESIAN_POINT('Ctrl Pts',(-2.86012286045717,50.2222717471687,
-19.3981570403867));
#160090=CARTESIAN_POINT('Ctrl Pts',(-3.06955093976282,50.2285562043061,
-19.3668165063933));
#160091=CARTESIAN_POINT('Ctrl Pts',(-3.78500770898593,50.2499179080765,
-19.244438813537));
#160092=CARTESIAN_POINT('Ctrl Pts',(-4.37880475019604,50.2675034177981,
-19.1257895386904));
#160093=CARTESIAN_POINT('Ctrl Pts',(-5.78042312057846,50.3093643387021,
-18.750278095031));
#160094=CARTESIAN_POINT('Ctrl Pts',(-6.5887385033079,50.3336397491938,-18.4933354739321));
#160095=CARTESIAN_POINT('Ctrl Pts',(-7.49610542935885,50.3616933940001,
-18.1179850386713));
#160096=CARTESIAN_POINT('Ctrl Pts',(-7.51707529768819,50.3623420114137,
-18.1092815338348));
#160097=CARTESIAN_POINT('Ctrl Pts',(-7.53809084111632,50.3629924672619,
-18.1005152528732));
#160098=CARTESIAN_POINT('Ctrl Pts',(-7.5486062024361,50.3633180015935,-18.0961216147208));
#160099=CARTESIAN_POINT('Ctrl Pts',(-7.55207119215758,50.3634252828012,
-18.0946722782823));
#160100=CARTESIAN_POINT('Ctrl Pts',(-7.55465229904413,50.3635052148213,
-18.0935924146676));
#160101=CARTESIAN_POINT('Ctrl Pts',(-7.56629297975399,50.3638658012552,
-18.088720882273));
#160102=CARTESIAN_POINT('Ctrl Pts',(-7.59927051108129,50.3648897388,-18.074884767463));
#160103=CARTESIAN_POINT('Ctrl Pts',(-7.67696778675766,50.367316614421,-18.042054655132));
#160104=CARTESIAN_POINT('Ctrl Pts',(-7.75009455076488,50.3696252285167,
-18.0106908946742));
#160105=CARTESIAN_POINT('Ctrl Pts',(-7.90495442072897,50.3745470311778,
-17.9434460190296));
#160106=CARTESIAN_POINT('Ctrl Pts',(-8.01967501359299,50.3782343312821,
-17.8926010591624));
#160107=CARTESIAN_POINT('Ctrl Pts',(-8.397303822974,50.3905145172769,-17.719984675911));
#160108=CARTESIAN_POINT('Ctrl Pts',(-8.69378797434935,50.4003256734641,
-17.5782396763762));
#160109=CARTESIAN_POINT('Ctrl Pts',(-9.19997643611985,50.4174791958993,
-17.3153624170986));
#160110=CARTESIAN_POINT('Ctrl Pts',(-9.37892395633664,50.4236031719186,
-17.2193318799382));
#160111=CARTESIAN_POINT('Ctrl Pts',(-9.66170207303446,50.4333984033125,
-17.0611694503383));
#160112=CARTESIAN_POINT('Ctrl Pts',(-9.75835221541225,50.4367650252443,
-17.0060944363582));
#160113=CARTESIAN_POINT('Ctrl Pts',(-9.90677271679424,50.4419672855661,
-16.9197499856397));
#160114=CARTESIAN_POINT('Ctrl Pts',(-9.95944303658955,50.4438190970767,
-16.8888045837647));
#160115=CARTESIAN_POINT('Ctrl Pts',(-10.0629329960656,50.4474666580693,
-16.8273357102259));
#160116=CARTESIAN_POINT('Ctrl Pts',(-10.1137056161464,50.4492608578001,
-16.7968574135819));
#160117=CARTESIAN_POINT('Ctrl Pts',(-10.5620108925969,50.4651424226706,
-16.5250740499918));
#160118=CARTESIAN_POINT('Ctrl Pts',(-10.8990603313146,50.4773661494371,
-16.3017354572728));
#160119=CARTESIAN_POINT('Ctrl Pts',(-11.4613808354452,50.4980266308995,
-15.9116656596843));
#160120=CARTESIAN_POINT('Ctrl Pts',(-11.6867013291676,50.5064633856364,
-15.7448969336033));
#160121=CARTESIAN_POINT('Ctrl Pts',(-11.9475400309757,50.5162780611343,
-15.5469655695333));
#160122=CARTESIAN_POINT('Ctrl Pts',(-12.0216065868021,50.5190762119842,
-15.4896408948679));
#160123=CARTESIAN_POINT('Ctrl Pts',(-12.0908846150134,50.5216915387793,
-15.43547873152));
#160124=CARTESIAN_POINT('Ctrl Pts',(-12.0972381591327,50.5219313401904,
-15.4305086214218));
#160125=CARTESIAN_POINT('Ctrl Pts',(-12.1212804788456,50.5228388554966,
-15.4116455102871));
#160126=CARTESIAN_POINT('Ctrl Pts',(-12.1575695046304,50.5242088245913,
-15.3831050453311));
#160127=CARTESIAN_POINT('Ctrl Pts',(-12.2438120011617,50.527466291804,-15.3147779733429));
#160128=CARTESIAN_POINT('Ctrl Pts',(-12.3203849718186,50.5303627588602,
-15.2531998634349));
#160129=CARTESIAN_POINT('Ctrl Pts',(-12.7901064134354,50.5481589692662,
-14.8713362562329));
#160130=CARTESIAN_POINT('Ctrl Pts',(-13.2818037423878,50.566945830759,-14.4441464100251));
#160131=CARTESIAN_POINT('Ctrl Pts',(-13.8903004156824,50.5914217417991,
-13.8393499421503));
#160132=CARTESIAN_POINT('Ctrl Pts',(-13.9586623975391,50.5941876895259,
-13.7704200367695));
#160133=CARTESIAN_POINT('Ctrl Pts',(-14.0967599936248,50.5998124010431,
-13.6290034673941));
#160134=CARTESIAN_POINT('Ctrl Pts',(-14.1693075303774,50.6027898188473,
-13.5535622759844));
#160135=CARTESIAN_POINT('Ctrl Pts',(-14.3750934970121,50.6113198571677,
-13.3362121565161));
#160136=CARTESIAN_POINT('Ctrl Pts',(-14.5043110614592,50.6167810940993,
-13.1953172863402));
#160137=CARTESIAN_POINT('Ctrl Pts',(-14.8694878576352,50.6324883088293,
-12.7862907143234));
#160138=CARTESIAN_POINT('Ctrl Pts',(-15.0829967847695,50.6420577797849,
-12.5318777599221));
#160139=CARTESIAN_POINT('Ctrl Pts',(-15.4573643853694,50.6593922741325,
-12.0667806034975));
#160140=CARTESIAN_POINT('Ctrl Pts',(-15.6182327576241,50.6671572974927,
-11.8560844602995));
#160141=CARTESIAN_POINT('Ctrl Pts',(-15.7602802351367,50.6742345124584,
-11.6641471700888));
#160142=CARTESIAN_POINT('Ctrl Pts',(-15.7645620659083,50.6744480924095,
-11.658354814613));
#160143=CARTESIAN_POINT('Ctrl Pts',(-15.7730806236869,50.6748734900974,
-11.6468180939088));
#160144=CARTESIAN_POINT('Ctrl Pts',(-15.7760814014462,50.6750235366979,
-11.6427489623413));
#160145=CARTESIAN_POINT('Ctrl Pts',(-15.7854581795439,50.675492702899,-11.6300265413512));
#160146=CARTESIAN_POINT('Ctrl Pts',(-15.8045828129895,50.6764512712837,
-11.6040359013007));
#160147=CARTESIAN_POINT('Ctrl Pts',(-15.8517858214446,50.6788295828995,
-11.5395570457799));
#160148=CARTESIAN_POINT('Ctrl Pts',(-15.8966000879598,50.6811109685104,
-11.4776691832668));
#160149=CARTESIAN_POINT('Ctrl Pts',(-15.9918313758331,50.6859975198826,
-11.3449239811324));
#160150=CARTESIAN_POINT('Ctrl Pts',(-16.0627993972162,50.6896869272216,
-11.2444727065548));
#160151=CARTESIAN_POINT('Ctrl Pts',(-16.2961574630263,50.7020503092676,
-10.905926115085));
#160152=CARTESIAN_POINT('Ctrl Pts',(-16.4791775466587,50.7120194369355,
-10.6306855501547));
#160153=CARTESIAN_POINT('Ctrl Pts',(-16.7838991314771,50.7295637283867,
-10.1370343027333));
#160154=CARTESIAN_POINT('Ctrl Pts',(-16.8904618550859,50.7358435939642,
-9.95900482715169));
#160155=CARTESIAN_POINT('Ctrl Pts',(-17.0560075416915,50.7459110971603,
-9.67085422264768));
#160156=CARTESIAN_POINT('Ctrl Pts',(-17.1121367443781,50.749374882474,-9.57128600633125));
#160157=CARTESIAN_POINT('Ctrl Pts',(-17.1761602070088,50.7533930913654,
-9.45523017160284));
#160158=CARTESIAN_POINT('Ctrl Pts',(-17.1832861049551,50.7538412458319,
-9.44227894620427));
#160159=CARTESIAN_POINT('Ctrl Pts',(-17.197561581455,50.754740928409,-9.41626394030606));
#160160=CARTESIAN_POINT('Ctrl Pts',(-17.2031098069492,50.7550913534548,
-9.40612443889387));
#160161=CARTESIAN_POINT('Ctrl Pts',(-17.2208416320336,50.7562126539758,
-9.37365950857296));
#160162=CARTESIAN_POINT('Ctrl Pts',(-17.2560294885755,50.758444885821,-9.30894419705496));
#160163=CARTESIAN_POINT('Ctrl Pts',(-17.2903987639382,50.7606460093767,
-9.24487920495999));
#160164=CARTESIAN_POINT('Ctrl Pts',(-17.6738639778011,50.7853570259432,
-8.52382027811543));
#160165=CARTESIAN_POINT('Ctrl Pts',(-17.944183322723,50.8050746746541,-7.92157661569107));
#160166=CARTESIAN_POINT('Ctrl Pts',(-18.2041503450888,50.8252955770362,
-7.28566035781111));
#160167=CARTESIAN_POINT('Ctrl Pts',(-18.2522119507069,50.8291184611144,
-7.1642703837131));
#160168=CARTESIAN_POINT('Ctrl Pts',(-18.2994893412753,50.8329451534421,
-7.04163438853995));
#160169=CARTESIAN_POINT('Ctrl Pts',(-18.3022564268794,50.8331693885747,
-7.0344438085019));
#160170=CARTESIAN_POINT('Ctrl Pts',(-18.3063862770312,50.8335044446529,
-7.02369294956084));
#160171=CARTESIAN_POINT('Ctrl Pts',(-18.3062206365857,50.8334910209948,
-7.0241233247421));
#160172=CARTESIAN_POINT('Ctrl Pts',(-18.3064132915823,50.8335066191578,
-7.02362139877034));
#160173=CARTESIAN_POINT('Ctrl Pts',(-18.3069435875143,50.8335495010382,
-7.02223954790086));
#160174=CARTESIAN_POINT('Ctrl Pts',(-18.308954703464,50.8337115180744,-7.01699518754989));
#160175=CARTESIAN_POINT('Ctrl Pts',(-18.3165482350706,50.8343216489253,
-6.99715982245919));
#160176=CARTESIAN_POINT('Ctrl Pts',(-18.3286157655888,50.8352923406405,
-6.96550575547548));
#160177=CARTESIAN_POINT('Ctrl Pts',(-18.3808605089539,50.8395229249248,
-6.827306582766));
#160178=CARTESIAN_POINT('Ctrl Pts',(-18.461973940756,50.8460911991253,-6.61240035454388));
#160179=CARTESIAN_POINT('Ctrl Pts',(-18.6807444851368,50.8655958168321,
-5.96636243833352));
#160180=CARTESIAN_POINT('Ctrl Pts',(-18.8184833623635,50.8785321602429,
-5.53504810009925));
#160181=CARTESIAN_POINT('Ctrl Pts',(-18.9978527988035,50.8986832060493,
-4.85357836302961));
#160182=CARTESIAN_POINT('Ctrl Pts',(-19.0340262670951,50.9029124471691,
-4.71016779349514));
#160183=CARTESIAN_POINT('Ctrl Pts',(-19.0745215800678,50.9078942649956,
-4.54073556900403));
#160184=CARTESIAN_POINT('Ctrl Pts',(-19.0790182164834,50.9084509103325,
-4.52179734314394));
#160185=CARTESIAN_POINT('Ctrl Pts',(-19.0846342209322,50.9091506045566,
-4.49798385231564));
#160186=CARTESIAN_POINT('Ctrl Pts',(-19.0849553373196,50.909190718567,-4.49661847945274));
#160187=CARTESIAN_POINT('Ctrl Pts',(-19.0860901035119,50.90933238531,-4.49179708507154));
#160188=CARTESIAN_POINT('Ctrl Pts',(-19.0877909460823,50.9095449094176,
-4.48456442436998));
#160189=CARTESIAN_POINT('Ctrl Pts',(-19.0940129893848,50.9103244284006,
-4.45803841249276));
#160190=CARTESIAN_POINT('Ctrl Pts',(-19.1086062569631,50.9121690071233,
-4.39529134706314));
#160191=CARTESIAN_POINT('Ctrl Pts',(-19.1570749985426,50.9184290849508,
-4.18251916005915));
#160192=CARTESIAN_POINT('Ctrl Pts',(-19.1983207407831,50.9241712264382,
-3.98789910027457));
#160193=CARTESIAN_POINT('Ctrl Pts',(-19.3540662591234,50.9473033810922,
-3.20579026135848));
#160194=CARTESIAN_POINT('Ctrl Pts',(-19.4489082851267,50.9663323491575,
-2.56843154472374));
#160195=CARTESIAN_POINT('Ctrl Pts',(-19.5282541038451,50.990772955726,-1.76058594305038));
#160196=CARTESIAN_POINT('Ctrl Pts',(-19.5418178573263,50.9955648471761,
-1.60228671843485));
#160197=CARTESIAN_POINT('Ctrl Pts',(-19.5653325253427,51.0052478728746,
-1.28230553427394));
#160198=CARTESIAN_POINT('Ctrl Pts',(-19.5947244389036,51.0197856506381,
-0.801925604206134));
#160199=CARTESIAN_POINT('Ctrl Pts',(-19.606517318441,51.0343633427031,-0.320752474848319));
#160200=CARTESIAN_POINT('Ctrl Pts',(-19.6072564256829,51.0442000738072,
-8.5521712860546E-6));
#160201=CARTESIAN_POINT('Ctrl Pts',(4.55156817900642,52.0839261505311,19.0690691497194));
#160202=CARTESIAN_POINT('Ctrl Pts',(1.40386317387558,51.9885869225538,19.8203902459809));
#160203=CARTESIAN_POINT('Ctrl Pts',(-5.26763185562588,51.7979084665993,
19.7337571402889));
#160204=CARTESIAN_POINT('Ctrl Pts',(-14.0133545070679,51.5118907826674,
14.8585471880017));
#160205=CARTESIAN_POINT('Ctrl Pts',(-19.3905261350575,51.2258730987355,
6.41492866250848));
#160206=CARTESIAN_POINT('Ctrl Pts',(-20.109810062967,50.9398554148036,-3.57064039432099));
#160207=CARTESIAN_POINT('Ctrl Pts',(-15.9971253214867,50.6538377308717,
-12.6979801411406));
#160208=CARTESIAN_POINT('Ctrl Pts',(-8.04121094733082,50.3678200469398,
-18.7747028127674));
#160209=CARTESIAN_POINT('Ctrl Pts',(1.84677603407831,50.0818023630081,-20.3405604525939));
#160210=CARTESIAN_POINT('Ctrl Pts',(11.2910070038031,49.795784679076,-17.0194758109046));
#160211=CARTESIAN_POINT('Ctrl Pts',(18.0225073459559,49.5097669951442,-9.60930018931658));
#160212=CARTESIAN_POINT('Ctrl Pts',(20.423939085836,49.2237493112122,0.109577567659922));
#160213=CARTESIAN_POINT('Ctrl Pts',(17.91835844271,48.9377316272804,9.80213398145383));
#160214=CARTESIAN_POINT('Ctrl Pts',(11.1077417659072,48.6517139433485,17.1396444529813));
#160215=CARTESIAN_POINT('Ctrl Pts',(1.6284006118405,48.3656962594167,20.3592160411455));
#160216=CARTESIAN_POINT('Ctrl Pts',(-8.24217799068105,48.0796785754847,
18.6873181477502));
#160217=CARTESIAN_POINT('Ctrl Pts',(-16.1325052533497,47.7936608915529,
12.5256390151496));
#160218=CARTESIAN_POINT('Ctrl Pts',(-20.146865906276,47.5076432076209,3.35457211097593));
#160219=CARTESIAN_POINT('Ctrl Pts',(-19.3207765349344,47.2216255236891,
-6.62245819279375));
#160220=CARTESIAN_POINT('Ctrl Pts',(-13.8527120492735,46.9356078397572,
-15.0083885959309));
#160221=CARTESIAN_POINT('Ctrl Pts',(-5.05641975063352,46.6495901558253,
-19.7884304130578));
#160222=CARTESIAN_POINT('Ctrl Pts',(4.95471888809429,46.3635724718934,-19.8141393912687));
#160223=CARTESIAN_POINT('Ctrl Pts',(13.7754456472592,46.0775547879615,-15.0793387209722));
#160224=CARTESIAN_POINT('Ctrl Pts',(19.2865085037628,45.7915371040297,-6.72160313945593));
#160225=CARTESIAN_POINT('Ctrl Pts',(20.1638293709693,45.5055194200977,3.25105277532722));
#160226=CARTESIAN_POINT('Ctrl Pts',(16.1966247061302,45.2195017361659,12.4426165722584));
#160227=CARTESIAN_POINT('Ctrl Pts',(8.33804799799026,44.9334840522339,18.6447395966312));
#160228=CARTESIAN_POINT('Ctrl Pts',(-1.52381318889717,44.6474663683021,
20.3673108781014));
#160229=CARTESIAN_POINT('Ctrl Pts',(-11.0195657480682,44.3614486843702,
17.1964685259715));
#160230=CARTESIAN_POINT('Ctrl Pts',(-17.8677771767197,44.0754310004384,
9.89403344465002));
#160231=CARTESIAN_POINT('Ctrl Pts',(-20.4231084620833,43.7894133165064,
0.21447560816814));
#160232=CARTESIAN_POINT('Ctrl Pts',(-18.071620286179,43.5033956325746,-9.51661175381702));
#160233=CARTESIAN_POINT('Ctrl Pts',(-11.3782769866108,43.2173779486426,
-16.9612550200911));
#160234=CARTESIAN_POINT('Ctrl Pts',(-1.9512092367546,42.9313602647108,-20.3308175328751));
#160235=CARTESIAN_POINT('Ctrl Pts',(7.94465254970708,42.6453425807789,-18.8157342377349));
#160236=CARTESIAN_POINT('Ctrl Pts',(15.9317463434604,42.359324896847,-12.7800163336468));
#160237=CARTESIAN_POINT('Ctrl Pts',(20.0911072945169,42.0733072129151,-3.67379459426543));
#160238=CARTESIAN_POINT('Ctrl Pts',(19.4234147901971,41.7872895289832,6.31508645456209));
#160239=CARTESIAN_POINT('Ctrl Pts',(14.0890874357509,41.5012718450514,14.7867161421463));
#160240=CARTESIAN_POINT('Ctrl Pts',(5.36974116756858,41.2152541611194,19.7057158924501));
#160241=CARTESIAN_POINT('Ctrl Pts',(-4.63972949631883,40.9292364771876,
19.8902556354018));
#160242=CARTESIAN_POINT('Ctrl Pts',(-13.5344670611836,40.6432187932557,
15.2959981828706));
#160243=CARTESIAN_POINT('Ctrl Pts',(-19.1774378101796,40.3572011093238,
7.02675160207981));
#160244=CARTESIAN_POINT('Ctrl Pts',(-20.2128716977236,40.0711834253919,
-2.93072973370433));
#160245=CARTESIAN_POINT('Ctrl Pts',(-16.391997232456,39.78516574146,-12.1840791926085));
#160246=CARTESIAN_POINT('Ctrl Pts',(-8.63281087021374,39.4991480575282,
-18.5101036064048));
#160247=CARTESIAN_POINT('Ctrl Pts',(1.20047917033355,39.2131303735962,-20.388923679344));
#160248=CARTESIAN_POINT('Ctrl Pts',(10.7453442354663,38.9271126896644,-17.3691374656916));
#160249=CARTESIAN_POINT('Ctrl Pts',(17.7085521395347,38.6410950057324,-10.1762733926574));
#160250=CARTESIAN_POINT('Ctrl Pts',(20.417135022562,38.3550773218006,-0.538476100078764));
#160251=CARTESIAN_POINT('Ctrl Pts',(18.2203336122712,38.0690596378687,9.22869449600101));
#160252=CARTESIAN_POINT('Ctrl Pts',(11.6459474807784,37.7830419539368,16.7785954808624));
#160253=CARTESIAN_POINT('Ctrl Pts',(2.27352686579039,37.4970242700049,20.2973011664126));
#160254=CARTESIAN_POINT('Ctrl Pts',(-7.64512724273414,37.211006586073,18.9394136253598));
#160255=CARTESIAN_POINT('Ctrl Pts',(-15.7269767710525,36.9249889021412,
13.0311764889123));
#160256=CARTESIAN_POINT('Ctrl Pts',(-20.0302910299972,36.6389712182093,
3.99209222467112));
#160257=CARTESIAN_POINT('Ctrl Pts',(-19.5211634351657,36.3529535342774,
-6.00612496078596));
#160258=CARTESIAN_POINT('Ctrl Pts',(-14.3219160862035,36.0669358503455,
-14.5613213338043));
#160259=CARTESIAN_POINT('Ctrl Pts',(-5.68171080823791,35.7809181664136,
-19.6180406952307));
#160260=CARTESIAN_POINT('Ctrl Pts',(4.32357209120954,35.4949004824817,-19.9613647896459));
#160261=CARTESIAN_POINT('Ctrl Pts',(13.2900813861324,35.2088827985499,-15.5088070217271));
#160262=CARTESIAN_POINT('Ctrl Pts',(19.0635393648486,34.922865114618,-7.33013127236921));
#160263=CARTESIAN_POINT('Ctrl Pts',(20.2568258479795,34.6368474306861,2.60966912218976));
#160264=CARTESIAN_POINT('Ctrl Pts',(16.5832429750661,34.3508297467542,11.9224742206728));
#160265=CARTESIAN_POINT('Ctrl Pts',(8.92540115930387,34.0648120628223,18.3708087469579));
#160266=CARTESIAN_POINT('Ctrl Pts',(-0.876844177234845,33.7787943788904,
20.4054022090749));
#160267=CARTESIAN_POINT('Ctrl Pts',(-10.4684152624767,33.4927766949586,
17.5374371860823));
#160268=CARTESIAN_POINT('Ctrl Pts',(-17.5448741099442,33.2067590110266,
10.4559451272518));
#160269=CARTESIAN_POINT('Ctrl Pts',(-20.4060120284528,32.9207413270948,
0.862353953033173));
#160270=CARTESIAN_POINT('Ctrl Pts',(-18.3644797802715,32.6347236431628,
-8.93847982641409));
#160271=CARTESIAN_POINT('Ctrl Pts',(-11.9106471574553,32.348705959231,-16.5916606313761));
#160272=CARTESIAN_POINT('Ctrl Pts',(-2.59535027396708,32.0626882752991,
-20.2587781109716));
#160273=CARTESIAN_POINT('Ctrl Pts',(7.34383368403819,31.7766705913672,-19.058119538942));
#160274=CARTESIAN_POINT('Ctrl Pts',(15.5179317080661,31.4906529074353,-13.2794700414826));
#160275=CARTESIAN_POINT('Ctrl Pts',(19.9651134630054,31.2046352235034,-4.30852186342688));
#160276=CARTESIAN_POINT('Ctrl Pts',(19.7294718512972,31.0139567675488,2.35937317582622));
#160277=CARTESIAN_POINT('Ctrl Pts',(18.8270212698782,30.9186175395716,5.46712367049435));
#160278=CARTESIAN_POINT('Ctrl Pts',(4.60923255731251,52.3132679336935,19.3106575373144));
#160279=CARTESIAN_POINT('Ctrl Pts',(1.42140909460986,52.2179287057162,20.0715544494397));
#160280=CARTESIAN_POINT('Ctrl Pts',(-5.33422871709462,52.0272502497616,
19.9837682570995));
#160281=CARTESIAN_POINT('Ctrl Pts',(-14.1909763261272,51.7412325658298,
15.0468197581863));
#160282=CARTESIAN_POINT('Ctrl Pts',(-19.6361762962204,51.4552148818979,
6.49620275584759));
#160283=CARTESIAN_POINT('Ctrl Pts',(-20.3646244914297,51.169197197966,-3.61587899466143));
#160284=CARTESIAN_POINT('Ctrl Pts',(-16.1998053949433,50.8831795140341,
-12.8588687459663));
#160285=CARTESIAN_POINT('Ctrl Pts',(-8.14309981870949,50.5971618301022,
-19.012583483815));
#160286=CARTESIAN_POINT('Ctrl Pts',(1.87017738018346,50.3111441461704,-20.5982819730884));
#160287=CARTESIAN_POINT('Ctrl Pts',(11.4340664992166,50.0251264622384,-17.2351176851857));
#160288=CARTESIAN_POINT('Ctrl Pts',(18.2508586308826,49.7391087783066,-9.73105307981533));
#160289=CARTESIAN_POINT('Ctrl Pts',(20.6827164568402,49.4530910943746,0.110965989105271));
#160290=CARTESIAN_POINT('Ctrl Pts',(18.1453897302164,49.1670734104428,9.9263300366759));
#160291=CARTESIAN_POINT('Ctrl Pts',(11.2484802294543,48.8810557265108,17.356809069518));
#160292=CARTESIAN_POINT('Ctrl Pts',(1.64903298565068,48.595038042579,20.617173612469));
#160293=CARTESIAN_POINT('Ctrl Pts',(-8.34660895671389,48.3090203586471,
18.924092262145));
#160294=CARTESIAN_POINT('Ctrl Pts',(-16.3369090857883,48.0230026747153,
12.684342741761));
#160295=CARTESIAN_POINT('Ctrl Pts',(-20.4021329447687,47.7369849907833,
3.39707557978788));
#160296=CARTESIAN_POINT('Ctrl Pts',(-19.5655767587977,47.4509673068515,
-6.706366790627));
#160297=CARTESIAN_POINT('Ctrl Pts',(-14.028230204773,47.1649496229196,-15.1985495301968));
#160298=CARTESIAN_POINT('Ctrl Pts',(-5.12048615526843,46.8789319389877,
-20.0391559586575));
#160299=CARTESIAN_POINT('Ctrl Pts',(5.01749671154811,46.5929142550558,-20.0651906774713));
#160300=CARTESIAN_POINT('Ctrl Pts',(13.9499848125809,46.3068965711239,-15.2703986154856));
#160301=CARTESIAN_POINT('Ctrl Pts',(19.5308745430877,46.020878887192,-6.80676793416394));
#160302=CARTESIAN_POINT('Ctrl Pts',(20.4193113376518,45.7348612032601,3.2922446214464));
#160303=CARTESIAN_POINT('Ctrl Pts',(16.4018409602723,45.4488435193283,12.600268380043));
#160304=CARTESIAN_POINT('Ctrl Pts',(8.44369364999015,45.1628258353963,18.8809742250915));
#160305=CARTESIAN_POINT('Ctrl Pts',(-1.54312037421536,44.8768081514645,
20.6253710185031));
#160306=CARTESIAN_POINT('Ctrl Pts',(-11.1591870609201,44.5907904675326,
17.4143531111663));
#160307=CARTESIAN_POINT('Ctrl Pts',(-18.094167450551,44.3047727836007,10.0193939144315));
#160308=CARTESIAN_POINT('Ctrl Pts',(-20.6818755751639,44.0187550996688,
0.217193080586861));
#160309=CARTESIAN_POINT('Ctrl Pts',(-18.3005933153748,43.7327374157369,
-9.63719017381711));
#160310=CARTESIAN_POINT('Ctrl Pts',(-11.5224432820172,43.446719731805,-17.1761593772771));
#160311=CARTESIAN_POINT('Ctrl Pts',(-1.97593166243974,43.1607020478732,
-20.5884152912833));
#160312=CARTESIAN_POINT('Ctrl Pts',(8.04531375946063,42.8746843639413,-19.0541354212884));
#160313=CARTESIAN_POINT('Ctrl Pts',(16.1336065066815,42.5886666800094,-12.9419431009617));
#160314=CARTESIAN_POINT('Ctrl Pts',(20.345667849922,42.3026489960775,-3.72034271023788));
#160315=CARTESIAN_POINT('Ctrl Pts',(19.6695154746628,42.0166313121456,6.3951005569079));
#160316=CARTESIAN_POINT('Ctrl Pts',(14.2676005395942,41.7306136282138,14.9740684178862));
#160317=CARTESIAN_POINT('Ctrl Pts',(5.43777745217748,41.4445959442818,19.955393419363));
#160318=CARTESIAN_POINT('Ctrl Pts',(-4.69851630683148,41.15857826035,20.1422713380444));
#160319=CARTESIAN_POINT('Ctrl Pts',(-13.7059529530113,40.8725605764181,
15.4898032198865));
#160320=CARTESIAN_POINT('Ctrl Pts',(-19.4204218900834,40.5865428924862,
7.11578272238087));
#160321=CARTESIAN_POINT('Ctrl Pts',(-20.4689750458506,40.3005252085543,
-2.96786298762703));
#160322=CARTESIAN_POINT('Ctrl Pts',(-16.5996889170668,40.0145075246224,
-12.3384552516729));
#160323=CARTESIAN_POINT('Ctrl Pts',(-8.74219125913972,39.7284898406906,
-18.7446323551485));
#160324=CARTESIAN_POINT('Ctrl Pts',(1.21568961343509,39.4424721567586,-20.6472576606339));
#160325=CARTESIAN_POINT('Ctrl Pts',(10.881491076778,39.1564544728268,-17.5892098198619));
#160326=CARTESIAN_POINT('Ctrl Pts',(17.9329249828016,38.8704367888948,-10.3052099300404));
#160327=CARTESIAN_POINT('Ctrl Pts',(20.6758264503142,38.584419104963,-0.545298759137919));
#160328=CARTESIAN_POINT('Ctrl Pts',(18.451190885391,38.2984014210311,9.34562491513086));
#160329=CARTESIAN_POINT('Ctrl Pts',(11.793505244297,38.0123837370992,16.9911854850659));
#160330=CARTESIAN_POINT('Ctrl Pts',(2.30233315571101,37.7263660531673,20.5544742621044));
#160331=CARTESIAN_POINT('Ctrl Pts',(-7.74199337401609,37.4403483692355,
19.1793818650155));
#160332=CARTESIAN_POINT('Ctrl Pts',(-15.9262424403617,37.1543306853035,
13.1962855333568));
#160333=CARTESIAN_POINT('Ctrl Pts',(-20.2840810244325,36.8683130013717,
4.04267326999561));
#160334=CARTESIAN_POINT('Ctrl Pts',(-19.7685026253582,36.5822953174397,
-6.08222442473971));
#160335=CARTESIAN_POINT('Ctrl Pts',(-14.5033792009913,36.2962776335079,
-14.7458177885191));
#160336=CARTESIAN_POINT('Ctrl Pts',(-5.75369984528409,36.010259949576,-19.866607348141));
#160337=CARTESIAN_POINT('Ctrl Pts',(4.37835309025404,35.7242422656441,-20.2142814714714));
#160338=CARTESIAN_POINT('Ctrl Pts',(13.4584708340718,35.4382245817122,-15.7053084043649));
#160339=CARTESIAN_POINT('Ctrl Pts',(19.3050803194561,35.1522068977803,-7.42300632370911));
#160340=CARTESIAN_POINT('Ctrl Pts',(20.5134861022172,34.8661892138485,2.64273447182919));
#160341=CARTESIAN_POINT('Ctrl Pts',(16.7933578156689,34.5801715299166,12.073535597456));
#160342=CARTESIAN_POINT('Ctrl Pts',(9.03848873156375,34.2941538459847,18.6035727189121));
#160343=CARTESIAN_POINT('Ctrl Pts',(-0.887954012161699,34.0081361620528,
20.6639447143345));
#160344=CARTESIAN_POINT('Ctrl Pts',(-10.6010534327751,33.7221184781209,
17.7596424773162));
#160345=CARTESIAN_POINT('Ctrl Pts',(-17.7671728923755,33.436100794189,10.5884241388012));
#160346=CARTESIAN_POINT('Ctrl Pts',(-20.6645629427746,33.1500831102571,
0.873282348563049));
#160347=CARTESIAN_POINT('Ctrl Pts',(-18.5971625945114,32.8640654263253,
-9.05173733709777));
#160348=CARTESIAN_POINT('Ctrl Pts',(-12.0615604165446,32.5780477423934,
-16.801873722239));
#160349=CARTESIAN_POINT('Ctrl Pts',(-2.62823083291946,32.2920300584615,
-20.5154798693539));
#160350=CARTESIAN_POINT('Ctrl Pts',(7.4368756648301,32.0060123745296,-19.2995582883958));
#160351=CARTESIAN_POINT('Ctrl Pts',(15.714562169654,31.7199946905976,-13.4477927460282));
#160352=CARTESIAN_POINT('Ctrl Pts',(20.2180489270461,31.4339770066659,-4.36296772201048));
#160353=CARTESIAN_POINT('Ctrl Pts',(19.9794957115804,31.2432985507112,2.38902761432437));
#160354=CARTESIAN_POINT('Ctrl Pts',(19.0655431230475,31.1479593227339,5.53638733417749));
#160355=CARTESIAN_POINT('Ctrl Pts',(4.64333233892574,52.6488033167397,19.453520627133));
#160356=CARTESIAN_POINT('Ctrl Pts',(1.43191255171456,52.5534640887624,20.2200497113865));
#160357=CARTESIAN_POINT('Ctrl Pts',(-5.3736849545451,52.3627856328078,20.1316112074426));
#160358=CARTESIAN_POINT('Ctrl Pts',(-14.2959676280389,52.0767679488759,
15.1581397783133));
#160359=CARTESIAN_POINT('Ctrl Pts',(-19.7814470659129,51.790750264944,6.54426275331887));
#160360=CARTESIAN_POINT('Ctrl Pts',(-20.5152870813745,51.5047325810121,
-3.64262988858884));
#160361=CARTESIAN_POINT('Ctrl Pts',(-16.3196544835113,51.2187148970802,
-12.9540013917531));
#160362=CARTESIAN_POINT('Ctrl Pts',(-8.20334437990304,50.9326972131483,
-19.1532424915399));
#160363=CARTESIAN_POINT('Ctrl Pts',(1.88401344989288,50.6466795292165,-20.7506723562449));
#160364=CARTESIAN_POINT('Ctrl Pts',(11.5186580425973,50.3606618452845,-17.3626266562233));
#160365=CARTESIAN_POINT('Ctrl Pts',(18.3858822998485,50.0746441613527,-9.80304543505084));
#160366=CARTESIAN_POINT('Ctrl Pts',(20.8357314738652,49.7886264774207,0.111786940575481));
#160367=CARTESIAN_POINT('Ctrl Pts',(18.2796330978527,49.502608793489,9.99976708628127));
#160368=CARTESIAN_POINT('Ctrl Pts',(11.331698818293,49.216591109557,17.4852183473434));
#160369=CARTESIAN_POINT('Ctrl Pts',(1.66123287578963,48.9305734256252,20.7697037433684));
#160370=CARTESIAN_POINT('Ctrl Pts',(-8.40835890365438,48.6445557416932,
19.0640966260628));
#160371=CARTESIAN_POINT('Ctrl Pts',(-16.4577729308274,48.3585380577614,
12.7781841429669));
#160372=CARTESIAN_POINT('Ctrl Pts',(-20.5530721606317,48.0725203738295,
3.4222078502986));
#160373=CARTESIAN_POINT('Ctrl Pts',(-19.7103269579775,47.7865026898976,
-6.75598188461189));
#160374=CARTESIAN_POINT('Ctrl Pts',(-14.1320139645819,47.5004850059657,
-15.3109915553079));
#160375=CARTESIAN_POINT('Ctrl Pts',(-5.15836857499125,47.2144673220338,
-20.1874097951999));
#160376=CARTESIAN_POINT('Ctrl Pts',(5.05461719399599,46.928449638102,-20.2136371242631));
#160377=CARTESIAN_POINT('Ctrl Pts',(14.0531896966847,46.64243195417,-15.3833721950568));
#160378=CARTESIAN_POINT('Ctrl Pts',(19.6753680081751,46.3564142702382,-6.85712581663851));
#160379=CARTESIAN_POINT('Ctrl Pts',(20.5703776426178,46.0703965863062,3.31660133072865));
#160380=CARTESIAN_POINT('Ctrl Pts',(16.5231851852312,45.7843789023745,12.6934877817289));
#160381=CARTESIAN_POINT('Ctrl Pts',(8.50616184878831,45.4983612184424,19.0206595926901));
#160382=CARTESIAN_POINT('Ctrl Pts',(-1.55453669914413,45.2123435345107,
20.7779617957709));
#160383=CARTESIAN_POINT('Ctrl Pts',(-11.2417450437933,44.9263258505787,
17.5431881112477));
#160384=CARTESIAN_POINT('Ctrl Pts',(-18.2280318582659,44.6403081666469,
10.0935194709503));
#160385=CARTESIAN_POINT('Ctrl Pts',(-20.8348843848739,44.3542904827149,
0.218799920093125));
#160386=CARTESIAN_POINT('Ctrl Pts',(-18.4359849044981,44.0682727987831,
-9.70848810770543));
#160387=CARTESIAN_POINT('Ctrl Pts',(-11.6076887098374,43.7822551148512,
-17.3032321706586));
#160388=CARTESIAN_POINT('Ctrl Pts',(-1.99055001514377,43.4962374309193,
-20.7407326624078));
#160389=CARTESIAN_POINT('Ctrl Pts',(8.10483466111215,43.2102197469874,-19.1951018713702));
#160390=CARTESIAN_POINT('Ctrl Pts',(16.2529662774598,42.9242020630555,-13.0376902831752));
#160391=CARTESIAN_POINT('Ctrl Pts',(20.4961893250733,42.6381843791236,-3.74786657806784));
#160392=CARTESIAN_POINT('Ctrl Pts',(19.8150346341516,42.3521666951918,6.44241283865101));
#160393=CARTESIAN_POINT('Ctrl Pts',(14.3731552107868,42.0661490112599,15.0848496851271));
#160394=CARTESIAN_POINT('Ctrl Pts',(5.47800725882155,41.780131327328,20.1030275632439));
#160395=CARTESIAN_POINT('Ctrl Pts',(-4.73327690602851,41.4941136433961,
20.2912880435695));
#160396=CARTESIAN_POINT('Ctrl Pts',(-13.8073524387427,41.2080959594642,
15.6044000002753));
#160397=CARTESIAN_POINT('Ctrl Pts',(-19.5640982035139,40.9220782755323,
7.16842676042032));
#160398=CARTESIAN_POINT('Ctrl Pts',(-20.6204087732399,40.6360605916004,
-2.98981985423077));
#160399=CARTESIAN_POINT('Ctrl Pts',(-16.7224968622903,40.3500429076686,
-12.4297377054744));
#160400=CARTESIAN_POINT('Ctrl Pts',(-8.80686780522739,40.0640252237367,
-18.8833090372844));
#160401=CARTESIAN_POINT('Ctrl Pts',(1.22468353761052,39.7780075398047,-20.8000103598244));
#160402=CARTESIAN_POINT('Ctrl Pts',(10.9619946071022,39.4919898558729,-17.71933844618));
#160403=CARTESIAN_POINT('Ctrl Pts',(18.0655964852611,39.205972171941,-10.3814500127871));
#160404=CARTESIAN_POINT('Ctrl Pts',(20.8287905073425,38.9199544880091,-0.549332992579338));
#160405=CARTESIAN_POINT('Ctrl Pts',(18.5876966266059,38.6339368040772,9.41476578869777));
#160406=CARTESIAN_POINT('Ctrl Pts',(11.8807560447954,38.3479191201454,17.1168898031858));
#160407=CARTESIAN_POINT('Ctrl Pts',(2.31936629443307,38.0619014362134,20.7065405304496));
#160408=CARTESIAN_POINT('Ctrl Pts',(-7.79927024847662,37.7758837522816,
19.3212749142897));
#160409=CARTESIAN_POINT('Ctrl Pts',(-16.0440680887234,37.4898660683496,
13.2939143937014));
#160410=CARTESIAN_POINT('Ctrl Pts',(-20.4341468674588,37.2038483844178,
4.07258180621913));
#160411=CARTESIAN_POINT('Ctrl Pts',(-19.914754112346,36.9178307004859,-6.12722198386726));
#160412=CARTESIAN_POINT('Ctrl Pts',(-14.6106782116652,36.631813016554,-14.8549104102657));
#160413=CARTESIAN_POINT('Ctrl Pts',(-5.79626691140908,36.3457953326221,
-20.013584634125));
#160414=CARTESIAN_POINT('Ctrl Pts',(4.41074505554152,36.0597776486903,-20.3638309231293));
#160415=CARTESIAN_POINT('Ctrl Pts',(13.5580393956172,35.7737599647584,-15.8214995364263));
#160416=CARTESIAN_POINT('Ctrl Pts',(19.4479033121684,35.4877422808265,-7.47792326659462));
#160417=CARTESIAN_POINT('Ctrl Pts',(20.6652491313042,35.2017245968946,2.66228597187207));
#160418=CARTESIAN_POINT('Ctrl Pts',(16.9175985642936,34.9157069129627,12.1628581172432));
#160419=CARTESIAN_POINT('Ctrl Pts',(9.10535734652004,34.6296892290308,18.7412058193745));
#160420=CARTESIAN_POINT('Ctrl Pts',(-0.894523277608621,34.3436715450989,
20.8168208542254));
#160421=CARTESIAN_POINT('Ctrl Pts',(-10.6794822325778,34.057653861167,17.8910320269573));
#160422=CARTESIAN_POINT('Ctrl Pts',(-17.8986181156775,33.7716361772352,
10.6667594448749));
#160423=CARTESIAN_POINT('Ctrl Pts',(-20.8174436915587,33.4856184933032,
0.879743180928813));
#160424=CARTESIAN_POINT('Ctrl Pts',(-18.7347482217545,33.1996008093714,
-9.11870418549036));
#160425=CARTESIAN_POINT('Ctrl Pts',(-12.1507944307111,32.9135831254395,
-16.9261770409427));
#160426=CARTESIAN_POINT('Ctrl Pts',(-2.64767485883582,32.6275654415076,
-20.6672585114316));
#160427=CARTESIAN_POINT('Ctrl Pts',(7.49189487208903,32.3415477575758,-19.442338702727));
#160428=CARTESIAN_POINT('Ctrl Pts',(15.8308224557999,32.0555300736438,-13.5472857921342));
#160429=CARTESIAN_POINT('Ctrl Pts',(20.3676247738314,31.769512389712,-4.3952384316145));
#160430=CARTESIAN_POINT('Ctrl Pts',(20.1273105017425,31.5788339337574,2.40668981240704));
#160431=CARTESIAN_POINT('Ctrl Pts',(19.2065928203126,31.4834947057801,5.57734634344297));
#160432=CARTESIAN_POINT('Ctrl Pts',(4.64333233892574,52.9868680783612,19.453520627133));
#160433=CARTESIAN_POINT('Ctrl Pts',(1.43216645743103,52.8915288503839,20.219989107003));
#160434=CARTESIAN_POINT('Ctrl Pts',(-5.37383257436395,52.7008503944293,
20.1316093913839));
#160435=CARTESIAN_POINT('Ctrl Pts',(-14.2958777283883,52.4148327104975,
15.1581103378228));
#160436=CARTESIAN_POINT('Ctrl Pts',(-19.7814585063189,52.1288150265655,
6.54426003062301));
#160437=CARTESIAN_POINT('Ctrl Pts',(-20.5152439165291,51.8427973426337,
-3.642628070496));
#160438=CARTESIAN_POINT('Ctrl Pts',(-16.3196433435216,51.5567796587018,
-12.9539841016434));
#160439=CARTESIAN_POINT('Ctrl Pts',(-8.2033297903966,51.27076197477,-19.1532195708586));
#160440=CARTESIAN_POINT('Ctrl Pts',(1.88400888321105,50.984744290838,-20.7506464644501));
#160441=CARTESIAN_POINT('Ctrl Pts',(11.5186449807812,50.6987266069061,-17.362605439778));
#160442=CARTESIAN_POINT('Ctrl Pts',(18.385859092255,50.4127089229742,-9.80303327747567));
#160443=CARTESIAN_POINT('Ctrl Pts',(20.8357060942045,50.1266912390423,0.111786760853765));
#160444=CARTESIAN_POINT('Ctrl Pts',(18.2796104431111,49.8406735551105,9.99975479143606));
#160445=CARTESIAN_POINT('Ctrl Pts',(11.3316849326712,49.5546558711786,17.4851968016857));
#160446=CARTESIAN_POINT('Ctrl Pts',(1.66123079437997,49.2686381872467,20.7696781682973));
#160447=CARTESIAN_POINT('Ctrl Pts',(-8.40834853003687,48.9826205033148,
19.0640731437277));
#160448=CARTESIAN_POINT('Ctrl Pts',(-16.4577526700083,48.6966028193829,
12.7781684064437));
#160449=CARTESIAN_POINT('Ctrl Pts',(-20.5530468426451,48.4105851354511,
3.4222036347818));
#160450=CARTESIAN_POINT('Ctrl Pts',(-19.7103026846019,48.1245674515191,
-6.75597356348852));
#160451=CARTESIAN_POINT('Ctrl Pts',(-14.131996558219,47.8385497675873,-15.3109726981753));
#160452=CARTESIAN_POINT('Ctrl Pts',(-5.15836222240763,47.5525320836553,
-20.1873849319314));
#160453=CARTESIAN_POINT('Ctrl Pts',(5.05461096891587,47.2665143997235,-20.2136122288173));
#160454=CARTESIAN_POINT('Ctrl Pts',(14.0531723883779,46.9804967157916,-15.3833532485917));
#160455=CARTESIAN_POINT('Ctrl Pts',(19.6753437757,46.6944790318597,-6.85711737128667));
#160456=CARTESIAN_POINT('Ctrl Pts',(20.5703523077272,46.4084613479278,3.31659724594668));
#160457=CARTESIAN_POINT('Ctrl Pts',(16.5231648349899,46.122443663996,12.6934721481933));
#160458=CARTESIAN_POINT('Ctrl Pts',(8.50615137243411,45.836425980064,19.0206361664971));
#160459=CARTESIAN_POINT('Ctrl Pts',(-1.55453478454372,45.5504082961322,
20.7779362052502));
#160460=CARTESIAN_POINT('Ctrl Pts',(-11.2417311982555,45.2643906122003,
17.5431665047348));
#160461=CARTESIAN_POINT('Ctrl Pts',(-18.2280094082854,44.9783729282684,
10.0935070395859));
#160462=CARTESIAN_POINT('Ctrl Pts',(-20.8348587242475,44.6923552443365,
0.218799650615206));
#160463=CARTESIAN_POINT('Ctrl Pts',(-18.4359621983996,44.4063375604046,
-9.7084761505529));
#160464=CARTESIAN_POINT('Ctrl Pts',(-11.6076744135946,44.1203198764727,
-17.3032108596796));
#160465=CARTESIAN_POINT('Ctrl Pts',(-1.99054756354567,43.8343021925409,
-20.7407071177399));
#160466=CARTESIAN_POINT('Ctrl Pts',(8.10482467904866,43.548284508609,-19.1950782303297));
#160467=CARTESIAN_POINT('Ctrl Pts',(16.2529462600075,43.262266824677,-13.037674225716));
#160468=CARTESIAN_POINT('Ctrl Pts',(20.4961640815895,42.9762491407452,-3.74786196212644));
#160469=CARTESIAN_POINT('Ctrl Pts',(19.8150102295904,42.6902314568133,6.44240490405684));
#160470=CARTESIAN_POINT('Ctrl Pts',(14.3731375085443,42.4042137728815,15.0848311063488));
#160471=CARTESIAN_POINT('Ctrl Pts',(5.47800051200701,42.1181960889495,20.1030028039854));
#160472=CARTESIAN_POINT('Ctrl Pts',(-4.7332710764376,41.8321784050177,20.2912630524458));
#160473=CARTESIAN_POINT('Ctrl Pts',(-13.8073354333533,41.5461607210858,
15.6043807816092));
#160474=CARTESIAN_POINT('Ctrl Pts',(-19.5640741080106,41.2601430371539,
7.16841793165403));
#160475=CARTESIAN_POINT('Ctrl Pts',(-20.6203833767651,40.974125353222,-2.98981617191356));
#160476=CARTESIAN_POINT('Ctrl Pts',(-16.7224762665556,40.6881076692901,
-12.4297223967809));
#160477=CARTESIAN_POINT('Ctrl Pts',(-8.80685695852706,40.4020899853582,
-18.8832857802534));
#160478=CARTESIAN_POINT('Ctrl Pts',(1.22468202926784,40.1160723014263,-20.7999847421496));
#160479=CARTESIAN_POINT('Ctrl Pts',(10.9619811061078,39.8300546174945,-17.7193166227157));
#160480=CARTESIAN_POINT('Ctrl Pts',(18.0655742353405,39.5440369335625,-10.3814372268044));
#160481=CARTESIAN_POINT('Ctrl Pts',(20.8287648542201,39.2580192496307,-0.549332316006349));
#160482=CARTESIAN_POINT('Ctrl Pts',(18.5876737336586,38.9720015656988,9.4147541932903));
#160483=CARTESIAN_POINT('Ctrl Pts',(11.8807414122342,38.6859838817669,17.1168687217268));
#160484=CARTESIAN_POINT('Ctrl Pts',(2.3193634378658,38.399966197835,20.7065150278585));
#160485=CARTESIAN_POINT('Ctrl Pts',(-7.79926064276572,38.1139485139031,
19.3212511179216));
#160486=CARTESIAN_POINT('Ctrl Pts',(-16.0440483285264,37.8279308299712,
13.2938980205332));
#160487=CARTESIAN_POINT('Ctrl Pts',(-20.4341217004428,37.5419131460394,
4.07257679062954));
#160488=CARTESIAN_POINT('Ctrl Pts',(-19.9147295848584,37.2558954621074,
-6.12721443802131));
#160489=CARTESIAN_POINT('Ctrl Pts',(-14.6106602171049,36.9698777781756,
-14.8548921135797));
#160490=CARTESIAN_POINT('Ctrl Pts',(-5.79625977218121,36.6838600942437,
-20.013559987233));
#160491=CARTESIAN_POINT('Ctrl Pts',(4.41073962231023,36.3978424103118,-20.3638058382528));
#160492=CARTESIAN_POINT('Ctrl Pts',(13.5580226990369,36.1118247263799,-15.8214800591791));
#160493=CARTESIAN_POINT('Ctrl Pts',(19.4478793562769,35.825807042448,-7.47791403906704));
#160494=CARTESIAN_POINT('Ctrl Pts',(20.665223686585,35.5397893585161,2.66228265784318));
#160495=CARTESIAN_POINT('Ctrl Pts',(16.9175777143245,35.2537716745842,12.1628432073588));
#160496=CARTESIAN_POINT('Ctrl Pts',(9.10534616004098,34.9677539906524,18.7411825973328));
#160497=CARTESIAN_POINT('Ctrl Pts',(-0.894522231509686,34.6817363067204,
20.8167954954961));
#160498=CARTESIAN_POINT('Ctrl Pts',(-10.6794689684672,34.3957186227886,
17.8910094335422));
#160499=CARTESIAN_POINT('Ctrl Pts',(-17.8985962932162,34.1097009388567,
10.6667474228629));
#160500=CARTESIAN_POINT('Ctrl Pts',(-20.8174176094417,33.8236832549249,
0.879739869917406));
#160501=CARTESIAN_POINT('Ctrl Pts',(-18.7347260323576,33.5376655709929,
-9.11868850614119));
#160502=CARTESIAN_POINT('Ctrl Pts',(-12.1507776987356,33.2516478870611,
-16.9261650789921));
#160503=CARTESIAN_POINT('Ctrl Pts',(-2.64767512734078,32.9656302031292,
-20.6672153091488));
#160504=CARTESIAN_POINT('Ctrl Pts',(7.49189270503917,32.6796125191973,-19.4423502612674));
#160505=CARTESIAN_POINT('Ctrl Pts',(15.8307887083071,32.3935948352654,-13.547197419082));
#160506=CARTESIAN_POINT('Ctrl Pts',(20.3676300886108,32.1075771513335,-4.39538596690554));
#160507=CARTESIAN_POINT('Ctrl Pts',(20.1272377066867,31.9168986953789,2.40694049524253));
#160508=CARTESIAN_POINT('Ctrl Pts',(19.2065928203126,31.8215594674016,5.57734634344296));
#160509=CARTESIAN_POINT('Origin',(-19.0452414381602,51.8237376243609,-4.29679192476345E-5));
#160510=CARTESIAN_POINT('Origin',(19.0478141300824,50.0092482278014,9.87384736683572E-6));
#160511=CARTESIAN_POINT('Ctrl Pts',(4.55156817900642,52.0839261505311,19.0690691497194));
#160512=CARTESIAN_POINT('Ctrl Pts',(1.40386317387558,51.9885869225538,19.8203902459809));
#160513=CARTESIAN_POINT('Ctrl Pts',(-5.26763185562588,51.7979084665993,
19.7337571402889));
#160514=CARTESIAN_POINT('Ctrl Pts',(-14.0133545070679,51.5118907826674,
14.8585471880017));
#160515=CARTESIAN_POINT('Ctrl Pts',(-19.3905261350575,51.2258730987355,
6.41492866250848));
#160516=CARTESIAN_POINT('Ctrl Pts',(-20.109810062967,50.9398554148036,-3.57064039432099));
#160517=CARTESIAN_POINT('Ctrl Pts',(-15.9971253214867,50.6538377308717,
-12.6979801411406));
#160518=CARTESIAN_POINT('Ctrl Pts',(-8.04121094733082,50.3678200469398,
-18.7747028127674));
#160519=CARTESIAN_POINT('Ctrl Pts',(1.84677603407831,50.0818023630081,-20.3405604525939));
#160520=CARTESIAN_POINT('Ctrl Pts',(11.2910070038031,49.795784679076,-17.0194758109046));
#160521=CARTESIAN_POINT('Ctrl Pts',(18.0225073459559,49.5097669951442,-9.60930018931658));
#160522=CARTESIAN_POINT('Ctrl Pts',(20.423939085836,49.2237493112122,0.109577567659922));
#160523=CARTESIAN_POINT('Ctrl Pts',(17.91835844271,48.9377316272804,9.80213398145383));
#160524=CARTESIAN_POINT('Ctrl Pts',(11.1077417659072,48.6517139433485,17.1396444529813));
#160525=CARTESIAN_POINT('Ctrl Pts',(1.6284006118405,48.3656962594167,20.3592160411455));
#160526=CARTESIAN_POINT('Ctrl Pts',(-8.24217799068105,48.0796785754847,
18.6873181477502));
#160527=CARTESIAN_POINT('Ctrl Pts',(-16.1325052533497,47.7936608915529,
12.5256390151496));
#160528=CARTESIAN_POINT('Ctrl Pts',(-20.146865906276,47.5076432076209,3.35457211097593));
#160529=CARTESIAN_POINT('Ctrl Pts',(-19.3207765349344,47.2216255236891,
-6.62245819279375));
#160530=CARTESIAN_POINT('Ctrl Pts',(-13.8527120492735,46.9356078397572,
-15.0083885959309));
#160531=CARTESIAN_POINT('Ctrl Pts',(-5.05641975063352,46.6495901558253,
-19.7884304130578));
#160532=CARTESIAN_POINT('Ctrl Pts',(4.95471888809429,46.3635724718934,-19.8141393912687));
#160533=CARTESIAN_POINT('Ctrl Pts',(13.7754456472592,46.0775547879615,-15.0793387209722));
#160534=CARTESIAN_POINT('Ctrl Pts',(19.2865085037628,45.7915371040297,-6.72160313945593));
#160535=CARTESIAN_POINT('Ctrl Pts',(20.1638293709693,45.5055194200977,3.25105277532722));
#160536=CARTESIAN_POINT('Ctrl Pts',(16.1966247061302,45.2195017361659,12.4426165722584));
#160537=CARTESIAN_POINT('Ctrl Pts',(8.33804799799026,44.9334840522339,18.6447395966312));
#160538=CARTESIAN_POINT('Ctrl Pts',(-1.52381318889717,44.6474663683021,
20.3673108781014));
#160539=CARTESIAN_POINT('Ctrl Pts',(-11.0195657480682,44.3614486843702,
17.1964685259715));
#160540=CARTESIAN_POINT('Ctrl Pts',(-17.8677771767197,44.0754310004384,
9.89403344465002));
#160541=CARTESIAN_POINT('Ctrl Pts',(-20.4231084620833,43.7894133165064,
0.21447560816814));
#160542=CARTESIAN_POINT('Ctrl Pts',(-18.071620286179,43.5033956325746,-9.51661175381702));
#160543=CARTESIAN_POINT('Ctrl Pts',(-11.3782769866108,43.2173779486426,
-16.9612550200911));
#160544=CARTESIAN_POINT('Ctrl Pts',(-1.9512092367546,42.9313602647108,-20.3308175328751));
#160545=CARTESIAN_POINT('Ctrl Pts',(7.94465254970708,42.6453425807789,-18.8157342377349));
#160546=CARTESIAN_POINT('Ctrl Pts',(15.9317463434604,42.359324896847,-12.7800163336468));
#160547=CARTESIAN_POINT('Ctrl Pts',(20.0911072945169,42.0733072129151,-3.67379459426543));
#160548=CARTESIAN_POINT('Ctrl Pts',(19.4234147901971,41.7872895289832,6.31508645456209));
#160549=CARTESIAN_POINT('Ctrl Pts',(14.0890874357509,41.5012718450514,14.7867161421463));
#160550=CARTESIAN_POINT('Ctrl Pts',(5.36974116756858,41.2152541611194,19.7057158924501));
#160551=CARTESIAN_POINT('Ctrl Pts',(-4.63972949631883,40.9292364771876,
19.8902556354018));
#160552=CARTESIAN_POINT('Ctrl Pts',(-13.5344670611836,40.6432187932557,
15.2959981828706));
#160553=CARTESIAN_POINT('Ctrl Pts',(-19.1774378101796,40.3572011093238,
7.02675160207981));
#160554=CARTESIAN_POINT('Ctrl Pts',(-20.2128716977236,40.0711834253919,
-2.93072973370433));
#160555=CARTESIAN_POINT('Ctrl Pts',(-16.391997232456,39.78516574146,-12.1840791926085));
#160556=CARTESIAN_POINT('Ctrl Pts',(-8.63281087021374,39.4991480575282,
-18.5101036064048));
#160557=CARTESIAN_POINT('Ctrl Pts',(1.20047917033355,39.2131303735962,-20.388923679344));
#160558=CARTESIAN_POINT('Ctrl Pts',(10.7453442354663,38.9271126896644,-17.3691374656916));
#160559=CARTESIAN_POINT('Ctrl Pts',(17.7085521395347,38.6410950057324,-10.1762733926574));
#160560=CARTESIAN_POINT('Ctrl Pts',(20.417135022562,38.3550773218006,-0.538476100078764));
#160561=CARTESIAN_POINT('Ctrl Pts',(18.2203336122712,38.0690596378687,9.22869449600101));
#160562=CARTESIAN_POINT('Ctrl Pts',(11.6459474807784,37.7830419539368,16.7785954808624));
#160563=CARTESIAN_POINT('Ctrl Pts',(2.27352686579039,37.4970242700049,20.2973011664126));
#160564=CARTESIAN_POINT('Ctrl Pts',(-7.64512724273414,37.211006586073,18.9394136253598));
#160565=CARTESIAN_POINT('Ctrl Pts',(-15.7269767710525,36.9249889021412,
13.0311764889123));
#160566=CARTESIAN_POINT('Ctrl Pts',(-20.0302910299972,36.6389712182093,
3.99209222467112));
#160567=CARTESIAN_POINT('Ctrl Pts',(-19.5211634351657,36.3529535342774,
-6.00612496078596));
#160568=CARTESIAN_POINT('Ctrl Pts',(-14.3219160862035,36.0669358503455,
-14.5613213338043));
#160569=CARTESIAN_POINT('Ctrl Pts',(-5.68171080823791,35.7809181664136,
-19.6180406952307));
#160570=CARTESIAN_POINT('Ctrl Pts',(4.32357209120954,35.4949004824817,-19.9613647896459));
#160571=CARTESIAN_POINT('Ctrl Pts',(13.2900813861324,35.2088827985499,-15.5088070217271));
#160572=CARTESIAN_POINT('Ctrl Pts',(19.0635393648486,34.922865114618,-7.33013127236921));
#160573=CARTESIAN_POINT('Ctrl Pts',(20.2568258479795,34.6368474306861,2.60966912218976));
#160574=CARTESIAN_POINT('Ctrl Pts',(16.5832429750661,34.3508297467542,11.9224742206728));
#160575=CARTESIAN_POINT('Ctrl Pts',(8.92540115930387,34.0648120628223,18.3708087469579));
#160576=CARTESIAN_POINT('Ctrl Pts',(-0.876844177234845,33.7787943788904,
20.4054022090749));
#160577=CARTESIAN_POINT('Ctrl Pts',(-10.4684152624767,33.4927766949586,
17.5374371860823));
#160578=CARTESIAN_POINT('Ctrl Pts',(-17.5448741099442,33.2067590110266,
10.4559451272518));
#160579=CARTESIAN_POINT('Ctrl Pts',(-20.4060120284528,32.9207413270948,
0.862353953033173));
#160580=CARTESIAN_POINT('Ctrl Pts',(-18.3644797802715,32.6347236431628,
-8.93847982641409));
#160581=CARTESIAN_POINT('Ctrl Pts',(-11.9106471574553,32.348705959231,-16.5916606313761));
#160582=CARTESIAN_POINT('Ctrl Pts',(-2.59535027396708,32.0626882752991,
-20.2587781109716));
#160583=CARTESIAN_POINT('Ctrl Pts',(7.34383368403819,31.7766705913672,-19.058119538942));
#160584=CARTESIAN_POINT('Ctrl Pts',(15.5179317080661,31.4906529074353,-13.2794700414826));
#160585=CARTESIAN_POINT('Ctrl Pts',(19.9651134630054,31.2046352235034,-4.30852186342688));
#160586=CARTESIAN_POINT('Ctrl Pts',(19.7294718512972,31.0139567675488,2.35937317582622));
#160587=CARTESIAN_POINT('Ctrl Pts',(18.8270212698782,30.9186175395716,5.46712367049435));
#160588=CARTESIAN_POINT('Ctrl Pts',(4.60923255731251,52.3132679336935,19.3106575373144));
#160589=CARTESIAN_POINT('Ctrl Pts',(1.42140909460986,52.2179287057162,20.0715544494397));
#160590=CARTESIAN_POINT('Ctrl Pts',(-5.33422871709462,52.0272502497616,
19.9837682570995));
#160591=CARTESIAN_POINT('Ctrl Pts',(-14.1909763261272,51.7412325658298,
15.0468197581863));
#160592=CARTESIAN_POINT('Ctrl Pts',(-19.6361762962204,51.4552148818979,
6.49620275584759));
#160593=CARTESIAN_POINT('Ctrl Pts',(-20.3646244914297,51.169197197966,-3.61587899466143));
#160594=CARTESIAN_POINT('Ctrl Pts',(-16.1998053949433,50.8831795140341,
-12.8588687459663));
#160595=CARTESIAN_POINT('Ctrl Pts',(-8.14309981870949,50.5971618301022,
-19.012583483815));
#160596=CARTESIAN_POINT('Ctrl Pts',(1.87017738018346,50.3111441461704,-20.5982819730884));
#160597=CARTESIAN_POINT('Ctrl Pts',(11.4340664992166,50.0251264622384,-17.2351176851857));
#160598=CARTESIAN_POINT('Ctrl Pts',(18.2508586308826,49.7391087783066,-9.73105307981533));
#160599=CARTESIAN_POINT('Ctrl Pts',(20.6827164568402,49.4530910943746,0.110965989105271));
#160600=CARTESIAN_POINT('Ctrl Pts',(18.1453897302164,49.1670734104428,9.9263300366759));
#160601=CARTESIAN_POINT('Ctrl Pts',(11.2484802294543,48.8810557265108,17.356809069518));
#160602=CARTESIAN_POINT('Ctrl Pts',(1.64903298565068,48.595038042579,20.617173612469));
#160603=CARTESIAN_POINT('Ctrl Pts',(-8.34660895671389,48.3090203586471,
18.924092262145));
#160604=CARTESIAN_POINT('Ctrl Pts',(-16.3369090857883,48.0230026747153,
12.684342741761));
#160605=CARTESIAN_POINT('Ctrl Pts',(-20.4021329447687,47.7369849907833,
3.39707557978788));
#160606=CARTESIAN_POINT('Ctrl Pts',(-19.5655767587977,47.4509673068515,
-6.706366790627));
#160607=CARTESIAN_POINT('Ctrl Pts',(-14.028230204773,47.1649496229196,-15.1985495301968));
#160608=CARTESIAN_POINT('Ctrl Pts',(-5.12048615526843,46.8789319389877,
-20.0391559586575));
#160609=CARTESIAN_POINT('Ctrl Pts',(5.01749671154811,46.5929142550558,-20.0651906774713));
#160610=CARTESIAN_POINT('Ctrl Pts',(13.9499848125809,46.3068965711239,-15.2703986154856));
#160611=CARTESIAN_POINT('Ctrl Pts',(19.5308745430877,46.020878887192,-6.80676793416394));
#160612=CARTESIAN_POINT('Ctrl Pts',(20.4193113376518,45.7348612032601,3.2922446214464));
#160613=CARTESIAN_POINT('Ctrl Pts',(16.4018409602723,45.4488435193283,12.600268380043));
#160614=CARTESIAN_POINT('Ctrl Pts',(8.44369364999015,45.1628258353963,18.8809742250915));
#160615=CARTESIAN_POINT('Ctrl Pts',(-1.54312037421536,44.8768081514645,
20.6253710185031));
#160616=CARTESIAN_POINT('Ctrl Pts',(-11.1591870609201,44.5907904675326,
17.4143531111663));
#160617=CARTESIAN_POINT('Ctrl Pts',(-18.094167450551,44.3047727836007,10.0193939144315));
#160618=CARTESIAN_POINT('Ctrl Pts',(-20.6818755751639,44.0187550996688,
0.217193080586861));
#160619=CARTESIAN_POINT('Ctrl Pts',(-18.3005933153748,43.7327374157369,
-9.63719017381711));
#160620=CARTESIAN_POINT('Ctrl Pts',(-11.5224432820172,43.446719731805,-17.1761593772771));
#160621=CARTESIAN_POINT('Ctrl Pts',(-1.97593166243974,43.1607020478732,
-20.5884152912833));
#160622=CARTESIAN_POINT('Ctrl Pts',(8.04531375946063,42.8746843639413,-19.0541354212884));
#160623=CARTESIAN_POINT('Ctrl Pts',(16.1336065066815,42.5886666800094,-12.9419431009617));
#160624=CARTESIAN_POINT('Ctrl Pts',(20.345667849922,42.3026489960775,-3.72034271023788));
#160625=CARTESIAN_POINT('Ctrl Pts',(19.6695154746628,42.0166313121456,6.3951005569079));
#160626=CARTESIAN_POINT('Ctrl Pts',(14.2676005395942,41.7306136282138,14.9740684178862));
#160627=CARTESIAN_POINT('Ctrl Pts',(5.43777745217748,41.4445959442818,19.955393419363));
#160628=CARTESIAN_POINT('Ctrl Pts',(-4.69851630683148,41.15857826035,20.1422713380444));
#160629=CARTESIAN_POINT('Ctrl Pts',(-13.7059529530113,40.8725605764181,
15.4898032198865));
#160630=CARTESIAN_POINT('Ctrl Pts',(-19.4204218900834,40.5865428924862,
7.11578272238087));
#160631=CARTESIAN_POINT('Ctrl Pts',(-20.4689750458506,40.3005252085543,
-2.96786298762703));
#160632=CARTESIAN_POINT('Ctrl Pts',(-16.5996889170668,40.0145075246224,
-12.3384552516729));
#160633=CARTESIAN_POINT('Ctrl Pts',(-8.74219125913972,39.7284898406906,
-18.7446323551485));
#160634=CARTESIAN_POINT('Ctrl Pts',(1.21568961343509,39.4424721567586,-20.6472576606339));
#160635=CARTESIAN_POINT('Ctrl Pts',(10.881491076778,39.1564544728268,-17.5892098198619));
#160636=CARTESIAN_POINT('Ctrl Pts',(17.9329249828016,38.8704367888948,-10.3052099300404));
#160637=CARTESIAN_POINT('Ctrl Pts',(20.6758264503142,38.584419104963,-0.545298759137919));
#160638=CARTESIAN_POINT('Ctrl Pts',(18.451190885391,38.2984014210311,9.34562491513086));
#160639=CARTESIAN_POINT('Ctrl Pts',(11.793505244297,38.0123837370992,16.9911854850659));
#160640=CARTESIAN_POINT('Ctrl Pts',(2.30233315571101,37.7263660531673,20.5544742621044));
#160641=CARTESIAN_POINT('Ctrl Pts',(-7.74199337401609,37.4403483692355,
19.1793818650155));
#160642=CARTESIAN_POINT('Ctrl Pts',(-15.9262424403617,37.1543306853035,
13.1962855333568));
#160643=CARTESIAN_POINT('Ctrl Pts',(-20.2840810244325,36.8683130013717,
4.04267326999561));
#160644=CARTESIAN_POINT('Ctrl Pts',(-19.7685026253582,36.5822953174397,
-6.08222442473971));
#160645=CARTESIAN_POINT('Ctrl Pts',(-14.5033792009913,36.2962776335079,
-14.7458177885191));
#160646=CARTESIAN_POINT('Ctrl Pts',(-5.75369984528409,36.010259949576,-19.866607348141));
#160647=CARTESIAN_POINT('Ctrl Pts',(4.37835309025404,35.7242422656441,-20.2142814714714));
#160648=CARTESIAN_POINT('Ctrl Pts',(13.4584708340718,35.4382245817122,-15.7053084043649));
#160649=CARTESIAN_POINT('Ctrl Pts',(19.3050803194561,35.1522068977803,-7.42300632370911));
#160650=CARTESIAN_POINT('Ctrl Pts',(20.5134861022172,34.8661892138485,2.64273447182919));
#160651=CARTESIAN_POINT('Ctrl Pts',(16.7933578156689,34.5801715299166,12.073535597456));
#160652=CARTESIAN_POINT('Ctrl Pts',(9.03848873156375,34.2941538459847,18.6035727189121));
#160653=CARTESIAN_POINT('Ctrl Pts',(-0.887954012161699,34.0081361620528,
20.6639447143345));
#160654=CARTESIAN_POINT('Ctrl Pts',(-10.6010534327751,33.7221184781209,
17.7596424773162));
#160655=CARTESIAN_POINT('Ctrl Pts',(-17.7671728923755,33.436100794189,10.5884241388012));
#160656=CARTESIAN_POINT('Ctrl Pts',(-20.6645629427746,33.1500831102571,
0.873282348563049));
#160657=CARTESIAN_POINT('Ctrl Pts',(-18.5971625945114,32.8640654263253,
-9.05173733709777));
#160658=CARTESIAN_POINT('Ctrl Pts',(-12.0615604165446,32.5780477423934,
-16.801873722239));
#160659=CARTESIAN_POINT('Ctrl Pts',(-2.62823083291946,32.2920300584615,
-20.5154798693539));
#160660=CARTESIAN_POINT('Ctrl Pts',(7.4368756648301,32.0060123745296,-19.2995582883958));
#160661=CARTESIAN_POINT('Ctrl Pts',(15.714562169654,31.7199946905976,-13.4477927460282));
#160662=CARTESIAN_POINT('Ctrl Pts',(20.2180489270461,31.4339770066659,-4.36296772201048));
#160663=CARTESIAN_POINT('Ctrl Pts',(19.9794957115804,31.2432985507112,2.38902761432437));
#160664=CARTESIAN_POINT('Ctrl Pts',(19.0655431230475,31.1479593227339,5.53638733417749));
#160665=CARTESIAN_POINT('Ctrl Pts',(4.64333233892574,52.6488033167397,19.453520627133));
#160666=CARTESIAN_POINT('Ctrl Pts',(1.43191255171456,52.5534640887624,20.2200497113865));
#160667=CARTESIAN_POINT('Ctrl Pts',(-5.3736849545451,52.3627856328078,20.1316112074426));
#160668=CARTESIAN_POINT('Ctrl Pts',(-14.2959676280389,52.0767679488759,
15.1581397783133));
#160669=CARTESIAN_POINT('Ctrl Pts',(-19.7814470659129,51.790750264944,6.54426275331887));
#160670=CARTESIAN_POINT('Ctrl Pts',(-20.5152870813745,51.5047325810121,
-3.64262988858884));
#160671=CARTESIAN_POINT('Ctrl Pts',(-16.3196544835113,51.2187148970802,
-12.9540013917531));
#160672=CARTESIAN_POINT('Ctrl Pts',(-8.20334437990304,50.9326972131483,
-19.1532424915399));
#160673=CARTESIAN_POINT('Ctrl Pts',(1.88401344989288,50.6466795292165,-20.7506723562449));
#160674=CARTESIAN_POINT('Ctrl Pts',(11.5186580425973,50.3606618452845,-17.3626266562233));
#160675=CARTESIAN_POINT('Ctrl Pts',(18.3858822998485,50.0746441613527,-9.80304543505084));
#160676=CARTESIAN_POINT('Ctrl Pts',(20.8357314738652,49.7886264774207,0.111786940575481));
#160677=CARTESIAN_POINT('Ctrl Pts',(18.2796330978527,49.502608793489,9.99976708628127));
#160678=CARTESIAN_POINT('Ctrl Pts',(11.331698818293,49.216591109557,17.4852183473434));
#160679=CARTESIAN_POINT('Ctrl Pts',(1.66123287578963,48.9305734256252,20.7697037433684));
#160680=CARTESIAN_POINT('Ctrl Pts',(-8.40835890365438,48.6445557416932,
19.0640966260628));
#160681=CARTESIAN_POINT('Ctrl Pts',(-16.4577729308274,48.3585380577614,
12.7781841429669));
#160682=CARTESIAN_POINT('Ctrl Pts',(-20.5530721606317,48.0725203738295,
3.4222078502986));
#160683=CARTESIAN_POINT('Ctrl Pts',(-19.7103269579775,47.7865026898976,
-6.75598188461189));
#160684=CARTESIAN_POINT('Ctrl Pts',(-14.1320139645819,47.5004850059657,
-15.3109915553079));
#160685=CARTESIAN_POINT('Ctrl Pts',(-5.15836857499125,47.2144673220338,
-20.1874097951999));
#160686=CARTESIAN_POINT('Ctrl Pts',(5.05461719399599,46.928449638102,-20.2136371242631));
#160687=CARTESIAN_POINT('Ctrl Pts',(14.0531896966847,46.64243195417,-15.3833721950568));
#160688=CARTESIAN_POINT('Ctrl Pts',(19.6753680081751,46.3564142702382,-6.85712581663851));
#160689=CARTESIAN_POINT('Ctrl Pts',(20.5703776426178,46.0703965863062,3.31660133072865));
#160690=CARTESIAN_POINT('Ctrl Pts',(16.5231851852312,45.7843789023745,12.6934877817289));
#160691=CARTESIAN_POINT('Ctrl Pts',(8.50616184878831,45.4983612184424,19.0206595926901));
#160692=CARTESIAN_POINT('Ctrl Pts',(-1.55453669914413,45.2123435345107,
20.7779617957709));
#160693=CARTESIAN_POINT('Ctrl Pts',(-11.2417450437933,44.9263258505787,
17.5431881112477));
#160694=CARTESIAN_POINT('Ctrl Pts',(-18.2280318582659,44.6403081666469,
10.0935194709503));
#160695=CARTESIAN_POINT('Ctrl Pts',(-20.8348843848739,44.3542904827149,
0.218799920093125));
#160696=CARTESIAN_POINT('Ctrl Pts',(-18.4359849044981,44.0682727987831,
-9.70848810770543));
#160697=CARTESIAN_POINT('Ctrl Pts',(-11.6076887098374,43.7822551148512,
-17.3032321706586));
#160698=CARTESIAN_POINT('Ctrl Pts',(-1.99055001514377,43.4962374309193,
-20.7407326624078));
#160699=CARTESIAN_POINT('Ctrl Pts',(8.10483466111215,43.2102197469874,-19.1951018713702));
#160700=CARTESIAN_POINT('Ctrl Pts',(16.2529662774598,42.9242020630555,-13.0376902831752));
#160701=CARTESIAN_POINT('Ctrl Pts',(20.4961893250733,42.6381843791236,-3.74786657806784));
#160702=CARTESIAN_POINT('Ctrl Pts',(19.8150346341516,42.3521666951918,6.44241283865101));
#160703=CARTESIAN_POINT('Ctrl Pts',(14.3731552107868,42.0661490112599,15.0848496851271));
#160704=CARTESIAN_POINT('Ctrl Pts',(5.47800725882155,41.780131327328,20.1030275632439));
#160705=CARTESIAN_POINT('Ctrl Pts',(-4.73327690602851,41.4941136433961,
20.2912880435695));
#160706=CARTESIAN_POINT('Ctrl Pts',(-13.8073524387427,41.2080959594642,
15.6044000002753));
#160707=CARTESIAN_POINT('Ctrl Pts',(-19.5640982035139,40.9220782755323,
7.16842676042032));
#160708=CARTESIAN_POINT('Ctrl Pts',(-20.6204087732399,40.6360605916004,
-2.98981985423077));
#160709=CARTESIAN_POINT('Ctrl Pts',(-16.7224968622903,40.3500429076686,
-12.4297377054744));
#160710=CARTESIAN_POINT('Ctrl Pts',(-8.80686780522739,40.0640252237367,
-18.8833090372844));
#160711=CARTESIAN_POINT('Ctrl Pts',(1.22468353761052,39.7780075398047,-20.8000103598244));
#160712=CARTESIAN_POINT('Ctrl Pts',(10.9619946071022,39.4919898558729,-17.71933844618));
#160713=CARTESIAN_POINT('Ctrl Pts',(18.0655964852611,39.205972171941,-10.3814500127871));
#160714=CARTESIAN_POINT('Ctrl Pts',(20.8287905073425,38.9199544880091,-0.549332992579338));
#160715=CARTESIAN_POINT('Ctrl Pts',(18.5876966266059,38.6339368040772,9.41476578869777));
#160716=CARTESIAN_POINT('Ctrl Pts',(11.8807560447954,38.3479191201454,17.1168898031858));
#160717=CARTESIAN_POINT('Ctrl Pts',(2.31936629443307,38.0619014362134,20.7065405304496));
#160718=CARTESIAN_POINT('Ctrl Pts',(-7.79927024847662,37.7758837522816,
19.3212749142897));
#160719=CARTESIAN_POINT('Ctrl Pts',(-16.0440680887234,37.4898660683496,
13.2939143937014));
#160720=CARTESIAN_POINT('Ctrl Pts',(-20.4341468674588,37.2038483844178,
4.07258180621913));
#160721=CARTESIAN_POINT('Ctrl Pts',(-19.914754112346,36.9178307004859,-6.12722198386726));
#160722=CARTESIAN_POINT('Ctrl Pts',(-14.6106782116652,36.631813016554,-14.8549104102657));
#160723=CARTESIAN_POINT('Ctrl Pts',(-5.79626691140908,36.3457953326221,
-20.013584634125));
#160724=CARTESIAN_POINT('Ctrl Pts',(4.41074505554152,36.0597776486903,-20.3638309231293));
#160725=CARTESIAN_POINT('Ctrl Pts',(13.5580393956172,35.7737599647584,-15.8214995364263));
#160726=CARTESIAN_POINT('Ctrl Pts',(19.4479033121684,35.4877422808265,-7.47792326659462));
#160727=CARTESIAN_POINT('Ctrl Pts',(20.6652491313042,35.2017245968946,2.66228597187207));
#160728=CARTESIAN_POINT('Ctrl Pts',(16.9175985642936,34.9157069129627,12.1628581172432));
#160729=CARTESIAN_POINT('Ctrl Pts',(9.10535734652004,34.6296892290308,18.7412058193745));
#160730=CARTESIAN_POINT('Ctrl Pts',(-0.894523277608621,34.3436715450989,
20.8168208542254));
#160731=CARTESIAN_POINT('Ctrl Pts',(-10.6794822325778,34.057653861167,17.8910320269573));
#160732=CARTESIAN_POINT('Ctrl Pts',(-17.8986181156775,33.7716361772352,
10.6667594448749));
#160733=CARTESIAN_POINT('Ctrl Pts',(-20.8174436915587,33.4856184933032,
0.879743180928813));
#160734=CARTESIAN_POINT('Ctrl Pts',(-18.7347482217545,33.1996008093714,
-9.11870418549036));
#160735=CARTESIAN_POINT('Ctrl Pts',(-12.1507944307111,32.9135831254395,
-16.9261770409427));
#160736=CARTESIAN_POINT('Ctrl Pts',(-2.64767485883582,32.6275654415076,
-20.6672585114316));
#160737=CARTESIAN_POINT('Ctrl Pts',(7.49189487208903,32.3415477575758,-19.442338702727));
#160738=CARTESIAN_POINT('Ctrl Pts',(15.8308224557999,32.0555300736438,-13.5472857921342));
#160739=CARTESIAN_POINT('Ctrl Pts',(20.3676247738314,31.769512389712,-4.3952384316145));
#160740=CARTESIAN_POINT('Ctrl Pts',(20.1273105017425,31.5788339337574,2.40668981240704));
#160741=CARTESIAN_POINT('Ctrl Pts',(19.2065928203126,31.4834947057801,5.57734634344297));
#160742=CARTESIAN_POINT('Ctrl Pts',(4.64333233892574,52.9868680783612,19.453520627133));
#160743=CARTESIAN_POINT('Ctrl Pts',(1.43216645743103,52.8915288503839,20.219989107003));
#160744=CARTESIAN_POINT('Ctrl Pts',(-5.37383257436395,52.7008503944293,
20.1316093913839));
#160745=CARTESIAN_POINT('Ctrl Pts',(-14.2958777283883,52.4148327104975,
15.1581103378228));
#160746=CARTESIAN_POINT('Ctrl Pts',(-19.7814585063189,52.1288150265655,
6.54426003062301));
#160747=CARTESIAN_POINT('Ctrl Pts',(-20.5152439165291,51.8427973426337,
-3.642628070496));
#160748=CARTESIAN_POINT('Ctrl Pts',(-16.3196433435216,51.5567796587018,
-12.9539841016434));
#160749=CARTESIAN_POINT('Ctrl Pts',(-8.2033297903966,51.27076197477,-19.1532195708586));
#160750=CARTESIAN_POINT('Ctrl Pts',(1.88400888321105,50.984744290838,-20.7506464644501));
#160751=CARTESIAN_POINT('Ctrl Pts',(11.5186449807812,50.6987266069061,-17.362605439778));
#160752=CARTESIAN_POINT('Ctrl Pts',(18.385859092255,50.4127089229742,-9.80303327747567));
#160753=CARTESIAN_POINT('Ctrl Pts',(20.8357060942045,50.1266912390423,0.111786760853765));
#160754=CARTESIAN_POINT('Ctrl Pts',(18.2796104431111,49.8406735551105,9.99975479143606));
#160755=CARTESIAN_POINT('Ctrl Pts',(11.3316849326712,49.5546558711786,17.4851968016857));
#160756=CARTESIAN_POINT('Ctrl Pts',(1.66123079437997,49.2686381872467,20.7696781682973));
#160757=CARTESIAN_POINT('Ctrl Pts',(-8.40834853003687,48.9826205033148,
19.0640731437277));
#160758=CARTESIAN_POINT('Ctrl Pts',(-16.4577526700083,48.6966028193829,
12.7781684064437));
#160759=CARTESIAN_POINT('Ctrl Pts',(-20.5530468426451,48.4105851354511,
3.4222036347818));
#160760=CARTESIAN_POINT('Ctrl Pts',(-19.7103026846019,48.1245674515191,
-6.75597356348852));
#160761=CARTESIAN_POINT('Ctrl Pts',(-14.131996558219,47.8385497675873,-15.3109726981753));
#160762=CARTESIAN_POINT('Ctrl Pts',(-5.15836222240763,47.5525320836553,
-20.1873849319314));
#160763=CARTESIAN_POINT('Ctrl Pts',(5.05461096891587,47.2665143997235,-20.2136122288173));
#160764=CARTESIAN_POINT('Ctrl Pts',(14.0531723883779,46.9804967157916,-15.3833532485917));
#160765=CARTESIAN_POINT('Ctrl Pts',(19.6753437757,46.6944790318597,-6.85711737128667));
#160766=CARTESIAN_POINT('Ctrl Pts',(20.5703523077272,46.4084613479278,3.31659724594668));
#160767=CARTESIAN_POINT('Ctrl Pts',(16.5231648349899,46.122443663996,12.6934721481933));
#160768=CARTESIAN_POINT('Ctrl Pts',(8.50615137243411,45.836425980064,19.0206361664971));
#160769=CARTESIAN_POINT('Ctrl Pts',(-1.55453478454372,45.5504082961322,
20.7779362052502));
#160770=CARTESIAN_POINT('Ctrl Pts',(-11.2417311982555,45.2643906122003,
17.5431665047348));
#160771=CARTESIAN_POINT('Ctrl Pts',(-18.2280094082854,44.9783729282684,
10.0935070395859));
#160772=CARTESIAN_POINT('Ctrl Pts',(-20.8348587242475,44.6923552443365,
0.218799650615206));
#160773=CARTESIAN_POINT('Ctrl Pts',(-18.4359621983996,44.4063375604046,
-9.7084761505529));
#160774=CARTESIAN_POINT('Ctrl Pts',(-11.6076744135946,44.1203198764727,
-17.3032108596796));
#160775=CARTESIAN_POINT('Ctrl Pts',(-1.99054756354567,43.8343021925409,
-20.7407071177399));
#160776=CARTESIAN_POINT('Ctrl Pts',(8.10482467904866,43.548284508609,-19.1950782303297));
#160777=CARTESIAN_POINT('Ctrl Pts',(16.2529462600075,43.262266824677,-13.037674225716));
#160778=CARTESIAN_POINT('Ctrl Pts',(20.4961640815895,42.9762491407452,-3.74786196212644));
#160779=CARTESIAN_POINT('Ctrl Pts',(19.8150102295904,42.6902314568133,6.44240490405684));
#160780=CARTESIAN_POINT('Ctrl Pts',(14.3731375085443,42.4042137728815,15.0848311063488));
#160781=CARTESIAN_POINT('Ctrl Pts',(5.47800051200701,42.1181960889495,20.1030028039854));
#160782=CARTESIAN_POINT('Ctrl Pts',(-4.7332710764376,41.8321784050177,20.2912630524458));
#160783=CARTESIAN_POINT('Ctrl Pts',(-13.8073354333533,41.5461607210858,
15.6043807816092));
#160784=CARTESIAN_POINT('Ctrl Pts',(-19.5640741080106,41.2601430371539,
7.16841793165403));
#160785=CARTESIAN_POINT('Ctrl Pts',(-20.6203833767651,40.974125353222,-2.98981617191356));
#160786=CARTESIAN_POINT('Ctrl Pts',(-16.7224762665556,40.6881076692901,
-12.4297223967809));
#160787=CARTESIAN_POINT('Ctrl Pts',(-8.80685695852706,40.4020899853582,
-18.8832857802534));
#160788=CARTESIAN_POINT('Ctrl Pts',(1.22468202926784,40.1160723014263,-20.7999847421496));
#160789=CARTESIAN_POINT('Ctrl Pts',(10.9619811061078,39.8300546174945,-17.7193166227157));
#160790=CARTESIAN_POINT('Ctrl Pts',(18.0655742353405,39.5440369335625,-10.3814372268044));
#160791=CARTESIAN_POINT('Ctrl Pts',(20.8287648542201,39.2580192496307,-0.549332316006349));
#160792=CARTESIAN_POINT('Ctrl Pts',(18.5876737336586,38.9720015656988,9.4147541932903));
#160793=CARTESIAN_POINT('Ctrl Pts',(11.8807414122342,38.6859838817669,17.1168687217268));
#160794=CARTESIAN_POINT('Ctrl Pts',(2.3193634378658,38.399966197835,20.7065150278585));
#160795=CARTESIAN_POINT('Ctrl Pts',(-7.79926064276572,38.1139485139031,
19.3212511179216));
#160796=CARTESIAN_POINT('Ctrl Pts',(-16.0440483285264,37.8279308299712,
13.2938980205332));
#160797=CARTESIAN_POINT('Ctrl Pts',(-20.4341217004428,37.5419131460394,
4.07257679062954));
#160798=CARTESIAN_POINT('Ctrl Pts',(-19.9147295848584,37.2558954621074,
-6.12721443802131));
#160799=CARTESIAN_POINT('Ctrl Pts',(-14.6106602171049,36.9698777781756,
-14.8548921135797));
#160800=CARTESIAN_POINT('Ctrl Pts',(-5.79625977218121,36.6838600942437,
-20.013559987233));
#160801=CARTESIAN_POINT('Ctrl Pts',(4.41073962231023,36.3978424103118,-20.3638058382528));
#160802=CARTESIAN_POINT('Ctrl Pts',(13.5580226990369,36.1118247263799,-15.8214800591791));
#160803=CARTESIAN_POINT('Ctrl Pts',(19.4478793562769,35.825807042448,-7.47791403906704));
#160804=CARTESIAN_POINT('Ctrl Pts',(20.665223686585,35.5397893585161,2.66228265784318));
#160805=CARTESIAN_POINT('Ctrl Pts',(16.9175777143245,35.2537716745842,12.1628432073588));
#160806=CARTESIAN_POINT('Ctrl Pts',(9.10534616004098,34.9677539906524,18.7411825973328));
#160807=CARTESIAN_POINT('Ctrl Pts',(-0.894522231509686,34.6817363067204,
20.8167954954961));
#160808=CARTESIAN_POINT('Ctrl Pts',(-10.6794689684672,34.3957186227886,
17.8910094335422));
#160809=CARTESIAN_POINT('Ctrl Pts',(-17.8985962932162,34.1097009388567,
10.6667474228629));
#160810=CARTESIAN_POINT('Ctrl Pts',(-20.8174176094417,33.8236832549249,
0.879739869917406));
#160811=CARTESIAN_POINT('Ctrl Pts',(-18.7347260323576,33.5376655709929,
-9.11868850614119));
#160812=CARTESIAN_POINT('Ctrl Pts',(-12.1507776987356,33.2516478870611,
-16.9261650789921));
#160813=CARTESIAN_POINT('Ctrl Pts',(-2.64767512734078,32.9656302031292,
-20.6672153091488));
#160814=CARTESIAN_POINT('Ctrl Pts',(7.49189270503917,32.6796125191973,-19.4423502612674));
#160815=CARTESIAN_POINT('Ctrl Pts',(15.8307887083071,32.3935948352654,-13.547197419082));
#160816=CARTESIAN_POINT('Ctrl Pts',(20.3676300886108,32.1075771513335,-4.39538596690554));
#160817=CARTESIAN_POINT('Ctrl Pts',(20.1272377066867,31.9168986953789,2.40694049524253));
#160818=CARTESIAN_POINT('Ctrl Pts',(19.2065928203126,31.8215594674016,5.57734634344296));
#160819=CARTESIAN_POINT('Origin',(-19.0454181712629,48.1947079149118,-2.22769507657988E-5));
#160820=CARTESIAN_POINT('Origin',(19.0454409525237,46.380248729246,1.43633471682924E-5));
#160821=CARTESIAN_POINT('Ctrl Pts',(4.55156817900642,52.0839261505311,19.0690691497194));
#160822=CARTESIAN_POINT('Ctrl Pts',(1.40386317387558,51.9885869225538,19.8203902459809));
#160823=CARTESIAN_POINT('Ctrl Pts',(-5.26763185562588,51.7979084665993,
19.7337571402889));
#160824=CARTESIAN_POINT('Ctrl Pts',(-14.0133545070679,51.5118907826674,
14.8585471880017));
#160825=CARTESIAN_POINT('Ctrl Pts',(-19.3905261350575,51.2258730987355,
6.41492866250848));
#160826=CARTESIAN_POINT('Ctrl Pts',(-20.109810062967,50.9398554148036,-3.57064039432099));
#160827=CARTESIAN_POINT('Ctrl Pts',(-15.9971253214867,50.6538377308717,
-12.6979801411406));
#160828=CARTESIAN_POINT('Ctrl Pts',(-8.04121094733082,50.3678200469398,
-18.7747028127674));
#160829=CARTESIAN_POINT('Ctrl Pts',(1.84677603407831,50.0818023630081,-20.3405604525939));
#160830=CARTESIAN_POINT('Ctrl Pts',(11.2910070038031,49.795784679076,-17.0194758109046));
#160831=CARTESIAN_POINT('Ctrl Pts',(18.0225073459559,49.5097669951442,-9.60930018931658));
#160832=CARTESIAN_POINT('Ctrl Pts',(20.423939085836,49.2237493112122,0.109577567659922));
#160833=CARTESIAN_POINT('Ctrl Pts',(17.91835844271,48.9377316272804,9.80213398145383));
#160834=CARTESIAN_POINT('Ctrl Pts',(11.1077417659072,48.6517139433485,17.1396444529813));
#160835=CARTESIAN_POINT('Ctrl Pts',(1.6284006118405,48.3656962594167,20.3592160411455));
#160836=CARTESIAN_POINT('Ctrl Pts',(-8.24217799068105,48.0796785754847,
18.6873181477502));
#160837=CARTESIAN_POINT('Ctrl Pts',(-16.1325052533497,47.7936608915529,
12.5256390151496));
#160838=CARTESIAN_POINT('Ctrl Pts',(-20.146865906276,47.5076432076209,3.35457211097593));
#160839=CARTESIAN_POINT('Ctrl Pts',(-19.3207765349344,47.2216255236891,
-6.62245819279375));
#160840=CARTESIAN_POINT('Ctrl Pts',(-13.8527120492735,46.9356078397572,
-15.0083885959309));
#160841=CARTESIAN_POINT('Ctrl Pts',(-5.05641975063352,46.6495901558253,
-19.7884304130578));
#160842=CARTESIAN_POINT('Ctrl Pts',(4.95471888809429,46.3635724718934,-19.8141393912687));
#160843=CARTESIAN_POINT('Ctrl Pts',(13.7754456472592,46.0775547879615,-15.0793387209722));
#160844=CARTESIAN_POINT('Ctrl Pts',(19.2865085037628,45.7915371040297,-6.72160313945593));
#160845=CARTESIAN_POINT('Ctrl Pts',(20.1638293709693,45.5055194200977,3.25105277532722));
#160846=CARTESIAN_POINT('Ctrl Pts',(16.1966247061302,45.2195017361659,12.4426165722584));
#160847=CARTESIAN_POINT('Ctrl Pts',(8.33804799799026,44.9334840522339,18.6447395966312));
#160848=CARTESIAN_POINT('Ctrl Pts',(-1.52381318889717,44.6474663683021,
20.3673108781014));
#160849=CARTESIAN_POINT('Ctrl Pts',(-11.0195657480682,44.3614486843702,
17.1964685259715));
#160850=CARTESIAN_POINT('Ctrl Pts',(-17.8677771767197,44.0754310004384,
9.89403344465002));
#160851=CARTESIAN_POINT('Ctrl Pts',(-20.4231084620833,43.7894133165064,
0.21447560816814));
#160852=CARTESIAN_POINT('Ctrl Pts',(-18.071620286179,43.5033956325746,-9.51661175381702));
#160853=CARTESIAN_POINT('Ctrl Pts',(-11.3782769866108,43.2173779486426,
-16.9612550200911));
#160854=CARTESIAN_POINT('Ctrl Pts',(-1.9512092367546,42.9313602647108,-20.3308175328751));
#160855=CARTESIAN_POINT('Ctrl Pts',(7.94465254970708,42.6453425807789,-18.8157342377349));
#160856=CARTESIAN_POINT('Ctrl Pts',(15.9317463434604,42.359324896847,-12.7800163336468));
#160857=CARTESIAN_POINT('Ctrl Pts',(20.0911072945169,42.0733072129151,-3.67379459426543));
#160858=CARTESIAN_POINT('Ctrl Pts',(19.4234147901971,41.7872895289832,6.31508645456209));
#160859=CARTESIAN_POINT('Ctrl Pts',(14.0890874357509,41.5012718450514,14.7867161421463));
#160860=CARTESIAN_POINT('Ctrl Pts',(5.36974116756858,41.2152541611194,19.7057158924501));
#160861=CARTESIAN_POINT('Ctrl Pts',(-4.63972949631883,40.9292364771876,
19.8902556354018));
#160862=CARTESIAN_POINT('Ctrl Pts',(-13.5344670611836,40.6432187932557,
15.2959981828706));
#160863=CARTESIAN_POINT('Ctrl Pts',(-19.1774378101796,40.3572011093238,
7.02675160207981));
#160864=CARTESIAN_POINT('Ctrl Pts',(-20.2128716977236,40.0711834253919,
-2.93072973370433));
#160865=CARTESIAN_POINT('Ctrl Pts',(-16.391997232456,39.78516574146,-12.1840791926085));
#160866=CARTESIAN_POINT('Ctrl Pts',(-8.63281087021374,39.4991480575282,
-18.5101036064048));
#160867=CARTESIAN_POINT('Ctrl Pts',(1.20047917033355,39.2131303735962,-20.388923679344));
#160868=CARTESIAN_POINT('Ctrl Pts',(10.7453442354663,38.9271126896644,-17.3691374656916));
#160869=CARTESIAN_POINT('Ctrl Pts',(17.7085521395347,38.6410950057324,-10.1762733926574));
#160870=CARTESIAN_POINT('Ctrl Pts',(20.417135022562,38.3550773218006,-0.538476100078764));
#160871=CARTESIAN_POINT('Ctrl Pts',(18.2203336122712,38.0690596378687,9.22869449600101));
#160872=CARTESIAN_POINT('Ctrl Pts',(11.6459474807784,37.7830419539368,16.7785954808624));
#160873=CARTESIAN_POINT('Ctrl Pts',(2.27352686579039,37.4970242700049,20.2973011664126));
#160874=CARTESIAN_POINT('Ctrl Pts',(-7.64512724273414,37.211006586073,18.9394136253598));
#160875=CARTESIAN_POINT('Ctrl Pts',(-15.7269767710525,36.9249889021412,
13.0311764889123));
#160876=CARTESIAN_POINT('Ctrl Pts',(-20.0302910299972,36.6389712182093,
3.99209222467112));
#160877=CARTESIAN_POINT('Ctrl Pts',(-19.5211634351657,36.3529535342774,
-6.00612496078596));
#160878=CARTESIAN_POINT('Ctrl Pts',(-14.3219160862035,36.0669358503455,
-14.5613213338043));
#160879=CARTESIAN_POINT('Ctrl Pts',(-5.68171080823791,35.7809181664136,
-19.6180406952307));
#160880=CARTESIAN_POINT('Ctrl Pts',(4.32357209120954,35.4949004824817,-19.9613647896459));
#160881=CARTESIAN_POINT('Ctrl Pts',(13.2900813861324,35.2088827985499,-15.5088070217271));
#160882=CARTESIAN_POINT('Ctrl Pts',(19.0635393648486,34.922865114618,-7.33013127236921));
#160883=CARTESIAN_POINT('Ctrl Pts',(20.2568258479795,34.6368474306861,2.60966912218976));
#160884=CARTESIAN_POINT('Ctrl Pts',(16.5832429750661,34.3508297467542,11.9224742206728));
#160885=CARTESIAN_POINT('Ctrl Pts',(8.92540115930387,34.0648120628223,18.3708087469579));
#160886=CARTESIAN_POINT('Ctrl Pts',(-0.876844177234845,33.7787943788904,
20.4054022090749));
#160887=CARTESIAN_POINT('Ctrl Pts',(-10.4684152624767,33.4927766949586,
17.5374371860823));
#160888=CARTESIAN_POINT('Ctrl Pts',(-17.5448741099442,33.2067590110266,
10.4559451272518));
#160889=CARTESIAN_POINT('Ctrl Pts',(-20.4060120284528,32.9207413270948,
0.862353953033173));
#160890=CARTESIAN_POINT('Ctrl Pts',(-18.3644797802715,32.6347236431628,
-8.93847982641409));
#160891=CARTESIAN_POINT('Ctrl Pts',(-11.9106471574553,32.348705959231,-16.5916606313761));
#160892=CARTESIAN_POINT('Ctrl Pts',(-2.59535027396708,32.0626882752991,
-20.2587781109716));
#160893=CARTESIAN_POINT('Ctrl Pts',(7.34383368403819,31.7766705913672,-19.058119538942));
#160894=CARTESIAN_POINT('Ctrl Pts',(15.5179317080661,31.4906529074353,-13.2794700414826));
#160895=CARTESIAN_POINT('Ctrl Pts',(19.9651134630054,31.2046352235034,-4.30852186342688));
#160896=CARTESIAN_POINT('Ctrl Pts',(19.7294718512972,31.0139567675488,2.35937317582622));
#160897=CARTESIAN_POINT('Ctrl Pts',(18.8270212698782,30.9186175395716,5.46712367049435));
#160898=CARTESIAN_POINT('Ctrl Pts',(4.60923435629799,52.313275088588,19.3106650742724));
#160899=CARTESIAN_POINT('Ctrl Pts',(1.42140964199903,52.2179358606107,20.0715622851394));
#160900=CARTESIAN_POINT('Ctrl Pts',(-5.3342307947514,52.0272574046561,19.9837760568258));
#160901=CARTESIAN_POINT('Ctrl Pts',(-14.190981867487,51.7412397207243,15.0468256318232));
#160902=CARTESIAN_POINT('Ctrl Pts',(-19.6361839598957,51.4552220367923,
6.49620529139758));
#160903=CARTESIAN_POINT('Ctrl Pts',(-20.3646324410074,51.1692043528605,
-3.61588040599348));
#160904=CARTESIAN_POINT('Ctrl Pts',(-16.1998117180585,50.8831866689286,
-12.8588737652914));
#160905=CARTESIAN_POINT('Ctrl Pts',(-8.14310299738938,50.5971689849967,
-19.0125909051015));
#160906=CARTESIAN_POINT('Ctrl Pts',(1.87017811024738,50.3111513010649,-20.5982900133601));
#160907=CARTESIAN_POINT('Ctrl Pts',(11.4340709623178,50.0251336171329,-17.235124412677));
#160908=CARTESIAN_POINT('Ctrl Pts',(18.2508657548759,49.7391159332011,-9.73105687820332));
#160909=CARTESIAN_POINT('Ctrl Pts',(20.6827245300519,49.4530982492691,0.110966032420574));
#160910=CARTESIAN_POINT('Ctrl Pts',(18.1453968130291,49.1670805653373,9.92633391128457));
#160911=CARTESIAN_POINT('Ctrl Pts',(11.248484620145,48.8810628814053,17.3568158445151));
#160912=CARTESIAN_POINT('Ctrl Pts',(1.64903362932953,48.5950451974735,20.6171816601049));
#160913=CARTESIAN_POINT('Ctrl Pts',(-8.34661221470083,48.3090275135415,
18.9240996489097));
#160914=CARTESIAN_POINT('Ctrl Pts',(-16.3369154626805,48.0230098296098,
12.6843476929233));
#160915=CARTESIAN_POINT('Ctrl Pts',(-20.4021409084667,47.7369921456778,
3.3970769057906));
#160916=CARTESIAN_POINT('Ctrl Pts',(-19.5655843959571,47.450974461746,-6.70636940836699));
#160917=CARTESIAN_POINT('Ctrl Pts',(-14.0282356805038,47.1649567778141,
-15.198555462746));
#160918=CARTESIAN_POINT('Ctrl Pts',(-5.12048815398124,46.8789390938822,
-20.0391637806722));
#160919=CARTESIAN_POINT('Ctrl Pts',(5.01749867006038,46.5929214099502,-20.0651985096483));
#160920=CARTESIAN_POINT('Ctrl Pts',(13.9499902577696,46.3069037260184,-15.2704045760801));
#160921=CARTESIAN_POINT('Ctrl Pts',(19.5308821667016,46.0208860420865,-6.80677059109415));
#160922=CARTESIAN_POINT('Ctrl Pts',(20.419319308055,45.7348683581546,3.29224590652976));
#160923=CARTESIAN_POINT('Ctrl Pts',(16.4018473625101,45.4488506742228,12.600273298388));
#160924=CARTESIAN_POINT('Ctrl Pts',(8.44369694587228,45.1628329902908,18.8809815950255));
#160925=CARTESIAN_POINT('Ctrl Pts',(-1.54312097655162,44.8768153063589,
20.6253790693391));
#160926=CARTESIAN_POINT('Ctrl Pts',(-11.1591914167585,44.5907976224271,
17.4143599086245));
#160927=CARTESIAN_POINT('Ctrl Pts',(-18.0941745133656,44.3047799384952,
10.019397825367));
#160928=CARTESIAN_POINT('Ctrl Pts',(-20.6818836480555,44.0187622545633,
0.217193165365256));
#160929=CARTESIAN_POINT('Ctrl Pts',(-18.3006004587649,43.7327445706314,
-9.63719393556454));
#160930=CARTESIAN_POINT('Ctrl Pts',(-11.5224477796478,43.4467268866995,
-17.1761660817597));
#160931=CARTESIAN_POINT('Ctrl Pts',(-1.97593243371806,43.1607092027676,
-20.5884233276939));
#160932=CARTESIAN_POINT('Ctrl Pts',(8.04531689984053,42.8746915188358,-19.0541428588136));
#160933=CARTESIAN_POINT('Ctrl Pts',(16.1336128042176,42.5886738349039,-12.9419481526749));
#160934=CARTESIAN_POINT('Ctrl Pts',(20.3456757915795,42.302656150972,-3.72034416242357));
#160935=CARTESIAN_POINT('Ctrl Pts',(19.6695231523934,42.0166384670401,6.39510305314928));
#160936=CARTESIAN_POINT('Ctrl Pts',(14.26760610876,41.7306207831082,14.9740742628123));
#160937=CARTESIAN_POINT('Ctrl Pts',(5.43777957474068,41.4446030991762,19.9554012086821));
#160938=CARTESIAN_POINT('Ctrl Pts',(-4.69851814083406,41.1585854152445,
20.1422792003088));
#160939=CARTESIAN_POINT('Ctrl Pts',(-13.7059583029455,40.8725677313126,
15.4898092661227));
#160940=CARTESIAN_POINT('Ctrl Pts',(-19.4204294705835,40.5865500473807,
7.11578549993084));
#160941=CARTESIAN_POINT('Ctrl Pts',(-20.4689830356394,40.3005323634488,
-2.96786414609239));
#160942=CARTESIAN_POINT('Ctrl Pts',(-16.5996953965318,40.0145146795168,
-12.3384600678228));
#160943=CARTESIAN_POINT('Ctrl Pts',(-8.74219467153636,39.7284969955851,
-18.7446396718633));
#160944=CARTESIAN_POINT('Ctrl Pts',(1.21569008796316,39.4424793116531,-20.6472657200129));
#160945=CARTESIAN_POINT('Ctrl Pts',(10.8814953242215,39.1564616277213,-17.5892166855732));
#160946=CARTESIAN_POINT('Ctrl Pts',(17.9329319826774,38.8704439437893,-10.3052139525403));
#160947=CARTESIAN_POINT('Ctrl Pts',(20.6758345208446,38.5844262598575,-0.545298971987948));
#160948=CARTESIAN_POINT('Ctrl Pts',(18.451198087565,38.2984085759256,9.34562856306971));
#160949=CARTESIAN_POINT('Ctrl Pts',(11.793509847733,38.0123908919937,16.9911921173464));
#160950=CARTESIAN_POINT('Ctrl Pts',(2.30233405439576,37.7263732080618,20.5544822852666));
#160951=CARTESIAN_POINT('Ctrl Pts',(-7.74199639599895,37.44035552413,19.179389351429));
#160952=CARTESIAN_POINT('Ctrl Pts',(-15.9262486569561,37.154337840198,13.1962906843491));
#160953=CARTESIAN_POINT('Ctrl Pts',(-20.2840889420504,36.8683201562662,
4.04267484799867));
#160954=CARTESIAN_POINT('Ctrl Pts',(-19.7685103417271,36.5823024723342,
-6.0822267988541));
#160955=CARTESIAN_POINT('Ctrl Pts',(-14.5033848621901,36.2962847884024,
-14.7458235443505));
#160956=CARTESIAN_POINT('Ctrl Pts',(-5.75370209116337,36.0102671044705,
-19.8666151028036));
#160957=CARTESIAN_POINT('Ctrl Pts',(4.37835479928523,35.7242494205386,-20.2142893618441));
#160958=CARTESIAN_POINT('Ctrl Pts',(13.4584760874046,35.4382317366067,-15.7053145347202));
#160959=CARTESIAN_POINT('Ctrl Pts',(19.3050878549343,35.1522140526748,-7.42300922118019));
#160960=CARTESIAN_POINT('Ctrl Pts',(20.5134941093801,34.866196368743,2.64273550338604));
#160961=CARTESIAN_POINT('Ctrl Pts',(16.7933643707305,34.5801786848111,12.0735403101961));
#160962=CARTESIAN_POINT('Ctrl Pts',(9.03849225961531,34.2941610008791,18.6035799805702));
#160963=CARTESIAN_POINT('Ctrl Pts',(-0.887954358760974,34.0081433169473,
20.6639527802189));
#160964=CARTESIAN_POINT('Ctrl Pts',(-10.6010575707568,33.7221256330154,
17.7596494095697));
#160965=CARTESIAN_POINT('Ctrl Pts',(-17.7671798275457,33.4361079490835,
10.5884282718175));
#160966=CARTESIAN_POINT('Ctrl Pts',(-20.6645710089213,33.1500902651516,
0.873282689501865));
#160967=CARTESIAN_POINT('Ctrl Pts',(-18.5971698536376,32.8640725812198,
-9.05174087045099));
#160968=CARTESIAN_POINT('Ctrl Pts',(-12.0615651246637,32.5780548972879,
-16.8018802803657));
#160969=CARTESIAN_POINT('Ctrl Pts',(-2.62823185871129,32.292037213356,-20.5154878778116));
#160970=CARTESIAN_POINT('Ctrl Pts',(7.43687856750896,32.0060195294241,-19.2995658206855));
#160971=CARTESIAN_POINT('Ctrl Pts',(15.7145683040364,31.7200018454921,-13.4477979972788));
#160972=CARTESIAN_POINT('Ctrl Pts',(20.2180568180048,31.4339841615604,-4.36296942058614));
#160973=CARTESIAN_POINT('Ctrl Pts',(19.9795035117042,31.2433057056057,2.38902853946924));
#160974=CARTESIAN_POINT('Ctrl Pts',(19.0655505643373,31.1479664776284,5.53638949503188));
#160975=CARTESIAN_POINT('Ctrl Pts',(4.6433344665599,52.6488242525854,19.4535295409845));
#160976=CARTESIAN_POINT('Ctrl Pts',(1.43191320707129,52.5534850246082,20.2200589766539));
#160977=CARTESIAN_POINT('Ctrl Pts',(-5.37368741639203,52.3628065686536,
20.1316204320094));
#160978=CARTESIAN_POINT('Ctrl Pts',(-14.2959741789043,52.0767888847217,
15.1581467240551));
#160979=CARTESIAN_POINT('Ctrl Pts',(-19.7814561299901,51.7907712007896,
6.54426575199181));
#160980=CARTESIAN_POINT('Ctrl Pts',(-20.515296481871,51.5047535168579,-3.64263155769382));
#160981=CARTESIAN_POINT('Ctrl Pts',(-16.3196619614189,51.218735832926,-12.9540073274939));
#160982=CARTESIAN_POINT('Ctrl Pts',(-8.20334813882407,50.9327181489941,
-19.1532512678691));
#160983=CARTESIAN_POINT('Ctrl Pts',(1.88401431318564,50.6467004650623,-20.7506818645458));
#160984=CARTESIAN_POINT('Ctrl Pts',(11.5186633206328,50.3606827811302,-17.3626346120644));
#160985=CARTESIAN_POINT('Ctrl Pts',(18.3858907245644,50.0746650971984,-9.803049926968));
#160986=CARTESIAN_POINT('Ctrl Pts',(20.8357410211397,49.7886474132665,0.111786991798225));
#160987=CARTESIAN_POINT('Ctrl Pts',(18.2796414738821,49.5026297293347,9.99977166833921));
#160988=CARTESIAN_POINT('Ctrl Pts',(11.3317040106639,49.2166120454027,17.4852263593586));
#160989=CARTESIAN_POINT('Ctrl Pts',(1.66123363699401,48.930594361471,20.7697132603888));
#160990=CARTESIAN_POINT('Ctrl Pts',(-8.408362756503,48.6445766775389,19.0641053615459));
#160991=CARTESIAN_POINT('Ctrl Pts',(-16.4577804720501,48.3585589936072,
12.7781899981415));
#160992=CARTESIAN_POINT('Ctrl Pts',(-20.553081578388,48.0725413096752,3.42220941841061));
#160993=CARTESIAN_POINT('Ctrl Pts',(-19.710335989574,47.7865236257433,-6.75598498031409));
#160994=CARTESIAN_POINT('Ctrl Pts',(-14.1320204401035,47.5005059418115,
-15.3109985710565));
#160995=CARTESIAN_POINT('Ctrl Pts',(-5.1583709386407,47.2144882578795,-20.1874190454035));
#160996=CARTESIAN_POINT('Ctrl Pts',(5.05461951010486,46.9284705739476,-20.2136463864846));
#160997=CARTESIAN_POINT('Ctrl Pts',(14.0531961360877,46.6424528900157,-15.3833792439713));
#160998=CARTESIAN_POINT('Ctrl Pts',(19.6753770237529,46.356435206084,-6.85712895868651));
#160999=CARTESIAN_POINT('Ctrl Pts',(20.5703870683037,46.0704175221519,3.31660285045001));
#161000=CARTESIAN_POINT('Ctrl Pts',(16.5231927564269,45.7843998382201,12.6934935980941));
#161001=CARTESIAN_POINT('Ctrl Pts',(8.50616574645179,45.4983821542881,19.0206683082697));
#161002=CARTESIAN_POINT('Ctrl Pts',(-1.55453741145846,45.2123644703564,
20.7779713165753));
#161003=CARTESIAN_POINT('Ctrl Pts',(-11.2417501949461,44.9263467864244,
17.5431961498254));
#161004=CARTESIAN_POINT('Ctrl Pts',(-18.2280402106503,44.6403291024926,
10.0935240959672));
#161005=CARTESIAN_POINT('Ctrl Pts',(-20.834893931761,44.3543114185606,0.218800020350854));
#161006=CARTESIAN_POINT('Ctrl Pts',(-18.4359933521701,44.0682937346288,
-9.70849255629461));
#161007=CARTESIAN_POINT('Ctrl Pts',(-11.6076940286717,43.7822760506969,
-17.3032400992846));
#161008=CARTESIAN_POINT('Ctrl Pts',(-1.99055092724658,43.4962583667649,
-20.7407421661533));
#161009=CARTESIAN_POINT('Ctrl Pts',(8.10483837488091,43.2102406828331,-19.195110666882));
#161010=CARTESIAN_POINT('Ctrl Pts',(16.2529737248367,42.9242229989011,-13.0376962572597));
#161011=CARTESIAN_POINT('Ctrl Pts',(20.496198716765,42.6382053149692,-3.74786829540204));
#161012=CARTESIAN_POINT('Ctrl Pts',(19.8150437137269,42.3521876310375,6.4424157906707));
#161013=CARTESIAN_POINT('Ctrl Pts',(14.3731617968033,42.0661699471056,15.0848565972537));
#161014=CARTESIAN_POINT('Ctrl Pts',(5.47800976893472,41.7801522631737,20.1030367747822));
#161015=CARTESIAN_POINT('Ctrl Pts',(-4.73327907489395,41.4941345792416,
20.2912973413719));
#161016=CARTESIAN_POINT('Ctrl Pts',(-13.807358765499,41.2081168953098,15.6044071504684));
#161017=CARTESIAN_POINT('Ctrl Pts',(-19.564107168106,40.9220992113781,7.16843004511154));
#161018=CARTESIAN_POINT('Ctrl Pts',(-20.6204182218509,40.6360815274461,
-2.98982122421547));
#161019=CARTESIAN_POINT('Ctrl Pts',(-16.7225045248139,40.3500638435143,
-12.4297434009849));
#161020=CARTESIAN_POINT('Ctrl Pts',(-8.80687184067929,40.0640461595823,
-18.8833176899277));
#161021=CARTESIAN_POINT('Ctrl Pts',(1.22468409878069,39.7780284756505,-20.8000198907318));
#161022=CARTESIAN_POINT('Ctrl Pts',(10.9619996300687,39.4920107917186,-17.7193465654729));
#161023=CARTESIAN_POINT('Ctrl Pts',(18.0656047632149,39.2059931077867,-10.3814547697385));
#161024=CARTESIAN_POINT('Ctrl Pts',(20.8288000514375,38.9199754238547,-0.549333244292764));
#161025=CARTESIAN_POINT('Ctrl Pts',(18.5877051437947,38.6339577399229,9.41477010269855));
#161026=CARTESIAN_POINT('Ctrl Pts',(11.8807614887535,38.3479400559911,17.1168976464266));
#161027=CARTESIAN_POINT('Ctrl Pts',(2.31936735720492,38.0619223720591,20.7065500185276));
#161028=CARTESIAN_POINT('Ctrl Pts',(-7.79927382223073,37.7759046881273,
19.3212837676162));
#161029=CARTESIAN_POINT('Ctrl Pts',(-16.0440754403797,37.4898870041954,
13.2939204851919));
#161030=CARTESIAN_POINT('Ctrl Pts',(-20.4341562307215,37.2038693202635,
4.0725836723432));
#161031=CARTESIAN_POINT('Ctrl Pts',(-19.9147632376144,36.9178516363316,
-6.12722479146131));
#161032=CARTESIAN_POINT('Ctrl Pts',(-14.6106849065186,36.6318339523998,
-14.8549172170303));
#161033=CARTESIAN_POINT('Ctrl Pts',(-5.79626956735407,36.3458162684678,
-20.0135938046791));
#161034=CARTESIAN_POINT('Ctrl Pts',(4.41074707661757,36.059798584536,-20.3638402541721));
#161035=CARTESIAN_POINT('Ctrl Pts',(13.5580456081342,35.7737809006042,-15.821506786098));
#161036=CARTESIAN_POINT('Ctrl Pts',(19.447912223518,35.4877632166722,-7.47792669310229));
#161037=CARTESIAN_POINT('Ctrl Pts',(20.6652586004618,35.2017455327402,2.66228719177547));
#161038=CARTESIAN_POINT('Ctrl Pts',(16.917606316216,34.9157278488084,12.162863690465));
#161039=CARTESIAN_POINT('Ctrl Pts',(9.10536151874468,34.6297101648764,18.7412144069043));
#161040=CARTESIAN_POINT('Ctrl Pts',(-0.894523687493756,34.3436924809447,
20.8168303928348));
#161041=CARTESIAN_POINT('Ctrl Pts',(-10.6794871260928,34.0576747970126,
17.8910402249245));
#161042=CARTESIAN_POINT('Ctrl Pts',(-17.8986263171185,33.7716571130809,
10.6667643325565));
#161043=CARTESIAN_POINT('Ctrl Pts',(-20.8174532304556,33.4856394291489,
0.879743584048331));
#161044=CARTESIAN_POINT('Ctrl Pts',(-18.7347568063221,33.1996217452171,
-9.11870836384422));
#161045=CARTESIAN_POINT('Ctrl Pts',(-12.1507999984106,32.9136040612852,
-16.9261847967692));
#161046=CARTESIAN_POINT('Ctrl Pts',(-2.64767607203343,32.6275863773534,
-20.6672679815633));
#161047=CARTESIAN_POINT('Ctrl Pts',(7.49189830497743,32.3415686934214,-19.44234761142));
#161048=CARTESIAN_POINT('Ctrl Pts',(15.8308297097864,32.0555510094895,-13.5472919999394));
#161049=CARTESIAN_POINT('Ctrl Pts',(20.3676341065211,31.7695333255577,-4.395240445125));
#161050=CARTESIAN_POINT('Ctrl Pts',(20.1273197245521,31.5788548696031,2.40669091442885));
#161051=CARTESIAN_POINT('Ctrl Pts',(19.2066016210188,31.4835156416258,5.57734889905428));
#161052=CARTESIAN_POINT('Ctrl Pts',(4.64333233882617,52.9868997187131,19.4535206267158));
#161053=CARTESIAN_POINT('Ctrl Pts',(1.43216648116479,52.8915604907358,20.2199891008971));
#161054=CARTESIAN_POINT('Ctrl Pts',(-5.3738325880653,52.7008820347812,20.1316093907822));
#161055=CARTESIAN_POINT('Ctrl Pts',(-14.2958777196675,52.4148643508494,
15.1581103347422));
#161056=CARTESIAN_POINT('Ctrl Pts',(-19.7814585069655,52.1288466669174,
6.54426003022785));
#161057=CARTESIAN_POINT('Ctrl Pts',(-20.5152439120491,51.8428289829856,
-3.64262807024773));
#161058=CARTESIAN_POINT('Ctrl Pts',(-16.3196433421291,51.5568112990537,
-12.9539840997473));
#161059=CARTESIAN_POINT('Ctrl Pts',(-8.20332978885518,51.2707936151218,
-19.1532195683026));
#161060=CARTESIAN_POINT('Ctrl Pts',(1.88400888274323,50.9847759311899,-20.7506464615819));
#161061=CARTESIAN_POINT('Ctrl Pts',(11.5186449793117,50.698758247258,-17.3626054374199));
#161062=CARTESIAN_POINT('Ctrl Pts',(18.3858590896886,50.4127405633261,-9.80303327612758));
#161063=CARTESIAN_POINT('Ctrl Pts',(20.8357060913823,50.1267228793942,0.111786760834547));
#161064=CARTESIAN_POINT('Ctrl Pts',(18.2796104405989,49.8407051954624,9.9997547900709));
#161065=CARTESIAN_POINT('Ctrl Pts',(11.3316849311287,49.5546875115305,17.4851967992941));
#161066=CARTESIAN_POINT('Ctrl Pts',(1.66123079414953,49.2686698275986,20.7696781654583));
#161067=CARTESIAN_POINT('Ctrl Pts',(-8.40834852888565,48.9826521436667,
19.0640731411211));
#161068=CARTESIAN_POINT('Ctrl Pts',(-16.4577526677592,48.6966344597348,
12.7781684046968));
#161069=CARTESIAN_POINT('Ctrl Pts',(-20.5530468398347,48.410616775803,3.42220363431386));
#161070=CARTESIAN_POINT('Ctrl Pts',(-19.7103026819074,48.124599091871,-6.75597356256483));
#161071=CARTESIAN_POINT('Ctrl Pts',(-14.1319965562868,47.8385814079392,
-15.310972696082));
#161072=CARTESIAN_POINT('Ctrl Pts',(-5.15836222170245,47.5525637240072,
-20.1873849291714));
#161073=CARTESIAN_POINT('Ctrl Pts',(5.05461096822485,47.2665460400754,-20.2136122260538));
#161074=CARTESIAN_POINT('Ctrl Pts',(14.0531723864566,46.9805283561435,-15.3833532464886));
#161075=CARTESIAN_POINT('Ctrl Pts',(19.6753437730101,46.6945106722116,-6.85711737034918));
#161076=CARTESIAN_POINT('Ctrl Pts',(20.5703523049149,46.4084929882797,3.31659724549325));
#161077=CARTESIAN_POINT('Ctrl Pts',(16.5231648327309,46.1224753043479,12.6934721464578));
#161078=CARTESIAN_POINT('Ctrl Pts',(8.50615137127118,45.8364576204159,19.0206361638967));
#161079=CARTESIAN_POINT('Ctrl Pts',(-1.55453478433119,45.5504399364841,
20.7779362024095));
#161080=CARTESIAN_POINT('Ctrl Pts',(-11.2417311967185,45.2644222525522,
17.5431665023362));
#161081=CARTESIAN_POINT('Ctrl Pts',(-18.2280094057934,44.9784045686203,
10.0935070382059));
#161082=CARTESIAN_POINT('Ctrl Pts',(-20.8348587213991,44.6923868846884,
0.218799650585293));
#161083=CARTESIAN_POINT('Ctrl Pts',(-18.4359621958792,44.4063692007565,
-9.70847614922559));
#161084=CARTESIAN_POINT('Ctrl Pts',(-11.6076744120077,44.1203515168246,
-17.303210857314));
#161085=CARTESIAN_POINT('Ctrl Pts',(-1.99054756327353,43.8343338328928,
-20.7407071149044));
#161086=CARTESIAN_POINT('Ctrl Pts',(8.1048246779406,43.5483161489609,-19.1950782277054));
#161087=CARTESIAN_POINT('Ctrl Pts',(16.2529462577854,43.2622984650289,-13.0376742239336));
#161088=CARTESIAN_POINT('Ctrl Pts',(20.4961640787874,42.9762807810971,-3.74786196161405));
#161089=CARTESIAN_POINT('Ctrl Pts',(19.8150102268814,42.6902630971652,6.44240490317606));
#161090=CARTESIAN_POINT('Ctrl Pts',(14.3731375065793,42.4042454132334,15.0848311042865));
#161091=CARTESIAN_POINT('Ctrl Pts',(5.47800051125807,42.1182277293014,20.103002801237));
#161092=CARTESIAN_POINT('Ctrl Pts',(-4.73327107579048,41.8322100453696,
20.2912630496716));
#161093=CARTESIAN_POINT('Ctrl Pts',(-13.8073354314656,41.5461923614377,
15.6043807794759));
#161094=CARTESIAN_POINT('Ctrl Pts',(-19.5640741053358,41.2601746775058,
7.16841793067399));
#161095=CARTESIAN_POINT('Ctrl Pts',(-20.6203833739459,40.9741569935739,
-2.98981617150481));
#161096=CARTESIAN_POINT('Ctrl Pts',(-16.7224762642694,40.688139309642,-12.4297223950817));
#161097=CARTESIAN_POINT('Ctrl Pts',(-8.80685695732302,40.4021216257101,
-18.8832857776717));
#161098=CARTESIAN_POINT('Ctrl Pts',(1.22468202910041,40.1161039417782,-20.7999847393059));
#161099=CARTESIAN_POINT('Ctrl Pts',(10.9619811046091,39.8300862578464,-17.7193166202932));
#161100=CARTESIAN_POINT('Ctrl Pts',(18.0655742328707,39.5440685739144,-10.3814372253851));
#161101=CARTESIAN_POINT('Ctrl Pts',(20.8287648513725,39.2580508899826,-0.549332315931246));
#161102=CARTESIAN_POINT('Ctrl Pts',(18.5876737311173,38.9720332060507,9.41475419200315));
#161103=CARTESIAN_POINT('Ctrl Pts',(11.88074141061,38.6860155221188,17.1168687193867));
#161104=CARTESIAN_POINT('Ctrl Pts',(2.31936343754871,38.3999978381869,20.7065150250276));
#161105=CARTESIAN_POINT('Ctrl Pts',(-7.79926064169942,38.113980154255,19.3212511152799));
#161106=CARTESIAN_POINT('Ctrl Pts',(-16.044048326333,37.8279624703231,13.2938980187156));
#161107=CARTESIAN_POINT('Ctrl Pts',(-20.4341216976491,37.5419447863913,
4.07257679007277));
#161108=CARTESIAN_POINT('Ctrl Pts',(-19.9147295821358,37.2559271024593,
-6.12721443718367));
#161109=CARTESIAN_POINT('Ctrl Pts',(-14.6106602151074,36.9699094185275,
-14.8548921115486));
#161110=CARTESIAN_POINT('Ctrl Pts',(-5.79625977138872,36.6838917345955,
-20.0135599844971));
#161111=CARTESIAN_POINT('Ctrl Pts',(4.41073962170713,36.3978740506637,-20.3638058354683));
#161112=CARTESIAN_POINT('Ctrl Pts',(13.5580226971835,36.1118563667318,-15.8214800570168));
#161113=CARTESIAN_POINT('Ctrl Pts',(19.4478793536177,35.8258386827999,-7.47791403804305));
#161114=CARTESIAN_POINT('Ctrl Pts',(20.6652236837604,35.539820998868,2.66228265747591));
#161115=CARTESIAN_POINT('Ctrl Pts',(16.9175777120103,35.2538033149361,12.1628432057025));
#161116=CARTESIAN_POINT('Ctrl Pts',(9.10534615879872,34.9677856310043,18.7411825947574));
#161117=CARTESIAN_POINT('Ctrl Pts',(-0.894522231392595,34.6817679470723,
20.8167954926763));
#161118=CARTESIAN_POINT('Ctrl Pts',(-10.6794689669967,34.3957502631405,
17.8910094310439));
#161119=CARTESIAN_POINT('Ctrl Pts',(-17.8985962907899,34.1097325792086,
10.666747421509));
#161120=CARTESIAN_POINT('Ctrl Pts',(-20.8174176065541,33.8237148952768,
0.879739869588647));
#161121=CARTESIAN_POINT('Ctrl Pts',(-18.7347260298791,33.5376972113448,
-9.11868850447815));
#161122=CARTESIAN_POINT('Ctrl Pts',(-12.1507776969091,33.251679527413,-16.9261650775096));
#161123=CARTESIAN_POINT('Ctrl Pts',(-2.64767512730913,32.965661843481,-20.667215304662));
#161124=CARTESIAN_POINT('Ctrl Pts',(7.4918927046757,32.6796441595492,-19.4423502619323));
#161125=CARTESIAN_POINT('Ctrl Pts',(15.8307887048091,32.3936264756173,-13.5471974105202));
#161126=CARTESIAN_POINT('Ctrl Pts',(20.3676300886714,32.1076087916854,-4.39538598061994));
#161127=CARTESIAN_POINT('Ctrl Pts',(20.1272376994418,31.9169303357308,2.40694051865374));
#161128=CARTESIAN_POINT('Ctrl Pts',(19.2065928199008,31.8215911077535,5.57734634332337));
#161129=CARTESIAN_POINT('Origin',(-19.0478382362992,44.5657349025801,1.49863417806449E-5));
#161130=CARTESIAN_POINT('Origin',(19.0451553014364,42.7512205766446,1.76235524357149E-5));
#161131=CARTESIAN_POINT('Ctrl Pts',(4.55156817900642,52.0839261505311,19.0690691497194));
#161132=CARTESIAN_POINT('Ctrl Pts',(1.40386317387558,51.9885869225538,19.8203902459809));
#161133=CARTESIAN_POINT('Ctrl Pts',(-5.26763185562588,51.7979084665993,
19.7337571402889));
#161134=CARTESIAN_POINT('Ctrl Pts',(-14.0133545070679,51.5118907826674,
14.8585471880017));
#161135=CARTESIAN_POINT('Ctrl Pts',(-19.3905261350575,51.2258730987355,
6.41492866250848));
#161136=CARTESIAN_POINT('Ctrl Pts',(-20.109810062967,50.9398554148036,-3.57064039432099));
#161137=CARTESIAN_POINT('Ctrl Pts',(-15.9971253214867,50.6538377308717,
-12.6979801411406));
#161138=CARTESIAN_POINT('Ctrl Pts',(-8.04121094733082,50.3678200469398,
-18.7747028127674));
#161139=CARTESIAN_POINT('Ctrl Pts',(1.84677603407831,50.0818023630081,-20.3405604525939));
#161140=CARTESIAN_POINT('Ctrl Pts',(11.2910070038031,49.795784679076,-17.0194758109046));
#161141=CARTESIAN_POINT('Ctrl Pts',(18.0225073459559,49.5097669951442,-9.60930018931658));
#161142=CARTESIAN_POINT('Ctrl Pts',(20.423939085836,49.2237493112122,0.109577567659922));
#161143=CARTESIAN_POINT('Ctrl Pts',(17.91835844271,48.9377316272804,9.80213398145383));
#161144=CARTESIAN_POINT('Ctrl Pts',(11.1077417659072,48.6517139433485,17.1396444529813));
#161145=CARTESIAN_POINT('Ctrl Pts',(1.6284006118405,48.3656962594167,20.3592160411455));
#161146=CARTESIAN_POINT('Ctrl Pts',(-8.24217799068105,48.0796785754847,
18.6873181477502));
#161147=CARTESIAN_POINT('Ctrl Pts',(-16.1325052533497,47.7936608915529,
12.5256390151496));
#161148=CARTESIAN_POINT('Ctrl Pts',(-20.146865906276,47.5076432076209,3.35457211097593));
#161149=CARTESIAN_POINT('Ctrl Pts',(-19.3207765349344,47.2216255236891,
-6.62245819279375));
#161150=CARTESIAN_POINT('Ctrl Pts',(-13.8527120492735,46.9356078397572,
-15.0083885959309));
#161151=CARTESIAN_POINT('Ctrl Pts',(-5.05641975063352,46.6495901558253,
-19.7884304130578));
#161152=CARTESIAN_POINT('Ctrl Pts',(4.95471888809429,46.3635724718934,-19.8141393912687));
#161153=CARTESIAN_POINT('Ctrl Pts',(13.7754456472592,46.0775547879615,-15.0793387209722));
#161154=CARTESIAN_POINT('Ctrl Pts',(19.2865085037628,45.7915371040297,-6.72160313945593));
#161155=CARTESIAN_POINT('Ctrl Pts',(20.1638293709693,45.5055194200977,3.25105277532722));
#161156=CARTESIAN_POINT('Ctrl Pts',(16.1966247061302,45.2195017361659,12.4426165722584));
#161157=CARTESIAN_POINT('Ctrl Pts',(8.33804799799026,44.9334840522339,18.6447395966312));
#161158=CARTESIAN_POINT('Ctrl Pts',(-1.52381318889717,44.6474663683021,
20.3673108781014));
#161159=CARTESIAN_POINT('Ctrl Pts',(-11.0195657480682,44.3614486843702,
17.1964685259715));
#161160=CARTESIAN_POINT('Ctrl Pts',(-17.8677771767197,44.0754310004384,
9.89403344465002));
#161161=CARTESIAN_POINT('Ctrl Pts',(-20.4231084620833,43.7894133165064,
0.21447560816814));
#161162=CARTESIAN_POINT('Ctrl Pts',(-18.071620286179,43.5033956325746,-9.51661175381702));
#161163=CARTESIAN_POINT('Ctrl Pts',(-11.3782769866108,43.2173779486426,
-16.9612550200911));
#161164=CARTESIAN_POINT('Ctrl Pts',(-1.9512092367546,42.9313602647108,-20.3308175328751));
#161165=CARTESIAN_POINT('Ctrl Pts',(7.94465254970708,42.6453425807789,-18.8157342377349));
#161166=CARTESIAN_POINT('Ctrl Pts',(15.9317463434604,42.359324896847,-12.7800163336468));
#161167=CARTESIAN_POINT('Ctrl Pts',(20.0911072945169,42.0733072129151,-3.67379459426543));
#161168=CARTESIAN_POINT('Ctrl Pts',(19.4234147901971,41.7872895289832,6.31508645456209));
#161169=CARTESIAN_POINT('Ctrl Pts',(14.0890874357509,41.5012718450514,14.7867161421463));
#161170=CARTESIAN_POINT('Ctrl Pts',(5.36974116756858,41.2152541611194,19.7057158924501));
#161171=CARTESIAN_POINT('Ctrl Pts',(-4.63972949631883,40.9292364771876,
19.8902556354018));
#161172=CARTESIAN_POINT('Ctrl Pts',(-13.5344670611836,40.6432187932557,
15.2959981828706));
#161173=CARTESIAN_POINT('Ctrl Pts',(-19.1774378101796,40.3572011093238,
7.02675160207981));
#161174=CARTESIAN_POINT('Ctrl Pts',(-20.2128716977236,40.0711834253919,
-2.93072973370433));
#161175=CARTESIAN_POINT('Ctrl Pts',(-16.391997232456,39.78516574146,-12.1840791926085));
#161176=CARTESIAN_POINT('Ctrl Pts',(-8.63281087021374,39.4991480575282,
-18.5101036064048));
#161177=CARTESIAN_POINT('Ctrl Pts',(1.20047917033355,39.2131303735962,-20.388923679344));
#161178=CARTESIAN_POINT('Ctrl Pts',(10.7453442354663,38.9271126896644,-17.3691374656916));
#161179=CARTESIAN_POINT('Ctrl Pts',(17.7085521395347,38.6410950057324,-10.1762733926574));
#161180=CARTESIAN_POINT('Ctrl Pts',(20.417135022562,38.3550773218006,-0.538476100078764));
#161181=CARTESIAN_POINT('Ctrl Pts',(18.2203336122712,38.0690596378687,9.22869449600101));
#161182=CARTESIAN_POINT('Ctrl Pts',(11.6459474807784,37.7830419539368,16.7785954808624));
#161183=CARTESIAN_POINT('Ctrl Pts',(2.27352686579039,37.4970242700049,20.2973011664126));
#161184=CARTESIAN_POINT('Ctrl Pts',(-7.64512724273414,37.211006586073,18.9394136253598));
#161185=CARTESIAN_POINT('Ctrl Pts',(-15.7269767710525,36.9249889021412,
13.0311764889123));
#161186=CARTESIAN_POINT('Ctrl Pts',(-20.0302910299972,36.6389712182093,
3.99209222467112));
#161187=CARTESIAN_POINT('Ctrl Pts',(-19.5211634351657,36.3529535342774,
-6.00612496078596));
#161188=CARTESIAN_POINT('Ctrl Pts',(-14.3219160862035,36.0669358503455,
-14.5613213338043));
#161189=CARTESIAN_POINT('Ctrl Pts',(-5.68171080823791,35.7809181664136,
-19.6180406952307));
#161190=CARTESIAN_POINT('Ctrl Pts',(4.32357209120954,35.4949004824817,-19.9613647896459));
#161191=CARTESIAN_POINT('Ctrl Pts',(13.2900813861324,35.2088827985499,-15.5088070217271));
#161192=CARTESIAN_POINT('Ctrl Pts',(19.0635393648486,34.922865114618,-7.33013127236921));
#161193=CARTESIAN_POINT('Ctrl Pts',(20.2568258479795,34.6368474306861,2.60966912218976));
#161194=CARTESIAN_POINT('Ctrl Pts',(16.5832429750661,34.3508297467542,11.9224742206728));
#161195=CARTESIAN_POINT('Ctrl Pts',(8.92540115930387,34.0648120628223,18.3708087469579));
#161196=CARTESIAN_POINT('Ctrl Pts',(-0.876844177234845,33.7787943788904,
20.4054022090749));
#161197=CARTESIAN_POINT('Ctrl Pts',(-10.4684152624767,33.4927766949586,
17.5374371860823));
#161198=CARTESIAN_POINT('Ctrl Pts',(-17.5448741099442,33.2067590110266,
10.4559451272518));
#161199=CARTESIAN_POINT('Ctrl Pts',(-20.4060120284528,32.9207413270948,
0.862353953033173));
#161200=CARTESIAN_POINT('Ctrl Pts',(-18.3644797802715,32.6347236431628,
-8.93847982641409));
#161201=CARTESIAN_POINT('Ctrl Pts',(-11.9106471574553,32.348705959231,-16.5916606313761));
#161202=CARTESIAN_POINT('Ctrl Pts',(-2.59535027396708,32.0626882752991,
-20.2587781109716));
#161203=CARTESIAN_POINT('Ctrl Pts',(7.34383368403819,31.7766705913672,-19.058119538942));
#161204=CARTESIAN_POINT('Ctrl Pts',(15.5179317080661,31.4906529074353,-13.2794700414826));
#161205=CARTESIAN_POINT('Ctrl Pts',(19.9651134630054,31.2046352235034,-4.30852186342688));
#161206=CARTESIAN_POINT('Ctrl Pts',(19.7294718512972,31.0139567675488,2.35937317582622));
#161207=CARTESIAN_POINT('Ctrl Pts',(18.8270212698782,30.9186175395716,5.46712367049435));
#161208=CARTESIAN_POINT('Ctrl Pts',(4.60923452431441,52.3132757568199,19.3106657781873));
#161209=CARTESIAN_POINT('Ctrl Pts',(1.4214096931225,52.2179365288426,20.0715630169553));
#161210=CARTESIAN_POINT('Ctrl Pts',(-5.33423098879435,52.027258072888,19.983776785282));
#161211=CARTESIAN_POINT('Ctrl Pts',(-14.1909823850229,51.7412403889563,
15.0468261803921));
#161212=CARTESIAN_POINT('Ctrl Pts',(-19.6361846756454,51.4552227050243,
6.49620552820551));
#161213=CARTESIAN_POINT('Ctrl Pts',(-20.364633183459,51.1692050210925,-3.61588053780496));
#161214=CARTESIAN_POINT('Ctrl Pts',(-16.1998123086064,50.8831873371606,
-12.8588742340717));
#161215=CARTESIAN_POINT('Ctrl Pts',(-8.14310329426249,50.5971696532287,
-19.0125915982132));
#161216=CARTESIAN_POINT('Ctrl Pts',(1.87017817843176,50.3111519692969,-20.5982907642821));
#161217=CARTESIAN_POINT('Ctrl Pts',(11.4340713791495,50.0251342853649,-17.2351250409916));
#161218=CARTESIAN_POINT('Ctrl Pts',(18.250866420222,49.739116601433,-9.73105723295412));
#161219=CARTESIAN_POINT('Ctrl Pts',(20.6827252840503,49.4530989175011,0.110966036466011));
#161220=CARTESIAN_POINT('Ctrl Pts',(18.145397474529,49.1670812335692,9.92633427315401));
#161221=CARTESIAN_POINT('Ctrl Pts',(11.248485030214,48.8810635496372,17.3568164772665));
#161222=CARTESIAN_POINT('Ctrl Pts',(1.64903368944598,48.5950458657055,20.6171824117147));
#161223=CARTESIAN_POINT('Ctrl Pts',(-8.34661251898082,48.3090281817735,
18.9241003387973));
#161224=CARTESIAN_POINT('Ctrl Pts',(-16.336916058251,48.0230104978417,12.6843481553377));
#161225=CARTESIAN_POINT('Ctrl Pts',(-20.402141652237,47.7369928139098,3.39707702963276));
#161226=CARTESIAN_POINT('Ctrl Pts',(-19.5655851092303,47.450975129978,-6.70636965285105));
#161227=CARTESIAN_POINT('Ctrl Pts',(-14.0282361919102,47.1649574460461,
-15.1985560168169));
#161228=CARTESIAN_POINT('Ctrl Pts',(-5.12048834065121,46.8789397621142,
-20.03916451121));
#161229=CARTESIAN_POINT('Ctrl Pts',(5.01749885297582,46.5929220781823,-20.0651992411351));
#161230=CARTESIAN_POINT('Ctrl Pts',(13.9499907663236,46.3069043942504,-15.2704051327704));
#161231=CARTESIAN_POINT('Ctrl Pts',(19.5308828787097,46.0208867103185,-6.8067708392384));
#161232=CARTESIAN_POINT('Ctrl Pts',(20.4193200524516,45.7348690263865,3.29224602655024));
#161233=CARTESIAN_POINT('Ctrl Pts',(16.4018479604476,45.4488513424547,12.6002737577375));
#161234=CARTESIAN_POINT('Ctrl Pts',(8.4436972536915,45.1628336585227,18.8809822833412));
#161235=CARTESIAN_POINT('Ctrl Pts',(-1.54312103280687,44.8768159745909,
20.6253798212475));
#161236=CARTESIAN_POINT('Ctrl Pts',(-11.1591918235725,44.590798290659,17.4143605434738));
#161237=CARTESIAN_POINT('Ctrl Pts',(-18.0941751729979,44.3047806067271,
10.0193981906292));
#161238=CARTESIAN_POINT('Ctrl Pts',(-20.6818844020241,44.0187629227953,
0.217193173283142));
#161239=CARTESIAN_POINT('Ctrl Pts',(-18.3006011259225,43.7327452388634,
-9.63719428689329));
#161240=CARTESIAN_POINT('Ctrl Pts',(-11.5224481997044,43.4467275549315,
-17.1761667079254));
#161241=CARTESIAN_POINT('Ctrl Pts',(-1.97593250575168,43.1607098709997,
-20.5884240782553));
#161242=CARTESIAN_POINT('Ctrl Pts',(8.04531719313661,42.8746921870678,-19.0541435534419));
#161243=CARTESIAN_POINT('Ctrl Pts',(16.1336133923765,42.5886745031359,-12.9419486244801));
#161244=CARTESIAN_POINT('Ctrl Pts',(20.3456765332914,42.3026568192039,-3.72034429805059));
#161245=CARTESIAN_POINT('Ctrl Pts',(19.6695238694558,42.016639135272,6.39510328628599));
#161246=CARTESIAN_POINT('Ctrl Pts',(14.2676066288927,41.7306214513402,14.9740748086996));
#161247=CARTESIAN_POINT('Ctrl Pts',(5.43777977297768,41.4446037674082,19.9554019361663));
#161248=CARTESIAN_POINT('Ctrl Pts',(-4.6985183121209,41.1585860834764,20.1422799346058));
#161249=CARTESIAN_POINT('Ctrl Pts',(-13.705958802603,40.8725683995445,15.4898098308115));
#161250=CARTESIAN_POINT('Ctrl Pts',(-19.4204301785651,40.5865507156127,
7.11578575934038));
#161251=CARTESIAN_POINT('Ctrl Pts',(-20.4689837818465,40.3005330316808,
-2.96786425428737));
#161252=CARTESIAN_POINT('Ctrl Pts',(-16.5996960016822,40.0145153477489,
-12.3384605176276));
#161253=CARTESIAN_POINT('Ctrl Pts',(-8.74219499023748,39.7284976638171,
-18.7446403552086));
#161254=CARTESIAN_POINT('Ctrl Pts',(1.21569013228176,39.442479979885,-20.6472664727193));
#161255=CARTESIAN_POINT('Ctrl Pts',(10.8814957209119,39.1564622959533,-17.5892173267968));
#161256=CARTESIAN_POINT('Ctrl Pts',(17.9329326364315,38.8704446120213,-10.305214328222));
#161257=CARTESIAN_POINT('Ctrl Pts',(20.6758352745926,38.5844269280894,-0.545298991867096));
#161258=CARTESIAN_POINT('Ctrl Pts',(18.4511987602126,38.2984092441576,9.34562890376931));
#161259=CARTESIAN_POINT('Ctrl Pts',(11.7935102776713,38.0123915602256,16.9911927367688));
#161260=CARTESIAN_POINT('Ctrl Pts',(2.3023341383285,37.7263738762937,20.5544830345907));
#161261=CARTESIAN_POINT('Ctrl Pts',(-7.74199667823734,37.4403561923619,
19.1793900506233));
#161262=CARTESIAN_POINT('Ctrl Pts',(-15.9262492375554,37.1543385084299,
13.1962911654266));
#161263=CARTESIAN_POINT('Ctrl Pts',(-20.2840896815171,36.8683208244981,
4.04267499537643));
#161264=CARTESIAN_POINT('Ctrl Pts',(-19.7685110623981,36.5823031405662,
-6.08222702058474));
#161265=CARTESIAN_POINT('Ctrl Pts',(-14.5033853909183,36.2962854566344,
-14.7458240819169));
#161266=CARTESIAN_POINT('Ctrl Pts',(-5.75370230091747,36.0102677727024,
-19.866615827051));
#161267=CARTESIAN_POINT('Ctrl Pts',(4.37835495890037,35.7242500887706,-20.2142900987663));
#161268=CARTESIAN_POINT('Ctrl Pts',(13.4584765780401,35.4382324048387,-15.7053151072654));
#161269=CARTESIAN_POINT('Ctrl Pts',(19.305088558711,35.1522147209067,-7.42300949178978));
#161270=CARTESIAN_POINT('Ctrl Pts',(20.5134948572097,34.866197036975,2.64273559972837));
#161271=CARTESIAN_POINT('Ctrl Pts',(16.793364982941,34.580179353043,12.0735407503428));
#161272=CARTESIAN_POINT('Ctrl Pts',(9.03849258911803,34.2941616691111,18.6035806587736));
#161273=CARTESIAN_POINT('Ctrl Pts',(-0.887954391131645,34.0081439851792,
20.6639535335329));
#161274=CARTESIAN_POINT('Ctrl Pts',(-10.601057957224,33.7221263012473,17.7596500570082));
#161275=CARTESIAN_POINT('Ctrl Pts',(-17.7671804752566,33.4361086173155,
10.5884286578209));
#161276=CARTESIAN_POINT('Ctrl Pts',(-20.66457176226,33.1500909333836,0.873282721343878));
#161277=CARTESIAN_POINT('Ctrl Pts',(-18.5971705316043,32.8640732494517,
-9.05174120044885));
#161278=CARTESIAN_POINT('Ctrl Pts',(-12.061565564379,32.5780555655198,-16.8018808928626));
#161279=CARTESIAN_POINT('Ctrl Pts',(-2.62823195451522,32.292037881588,-20.5154886257623));
#161280=CARTESIAN_POINT('Ctrl Pts',(7.43687883860492,32.0060201976561,-19.2995665241644));
#161281=CARTESIAN_POINT('Ctrl Pts',(15.7145688769576,31.7200025137241,-13.4477984877199));
#161282=CARTESIAN_POINT('Ctrl Pts',(20.2180575549816,31.4339848297924,-4.36296957922477));
#161283=CARTESIAN_POINT('Ctrl Pts',(19.9795042401976,31.2433063738377,2.38902862587324));
#161284=CARTESIAN_POINT('Ctrl Pts',(19.0655512593173,31.1479671458603,5.53638969684507));
#161285=CARTESIAN_POINT('Ctrl Pts',(4.64333466526815,52.6488262079012,19.4535303734848));
#161286=CARTESIAN_POINT('Ctrl Pts',(1.4319132682777,52.5534869799239,20.2200598419741));
#161287=CARTESIAN_POINT('Ctrl Pts',(-5.37368764631377,52.3628085239693,
20.1316212935285));
#161288=CARTESIAN_POINT('Ctrl Pts',(-14.2959747907157,52.0767908400374,
15.1581473727457));
#161289=CARTESIAN_POINT('Ctrl Pts',(-19.7814569765205,51.7907731561055,
6.54426603204986));
#161290=CARTESIAN_POINT('Ctrl Pts',(-20.5152973598208,51.5047554721737,
-3.64263171357821));
#161291=CARTESIAN_POINT('Ctrl Pts',(-16.3196626598106,51.2187377882417,
-12.9540078818564));
#161292=CARTESIAN_POINT('Ctrl Pts',(-8.20334848988471,50.9327201043099,
-19.1532520875254));
#161293=CARTESIAN_POINT('Ctrl Pts',(1.884014393812,50.6467024203781,-20.7506827525641));
#161294=CARTESIAN_POINT('Ctrl Pts',(11.5186638135696,50.3606847364461,-17.362635355092));
#161295=CARTESIAN_POINT('Ctrl Pts',(18.3858915113822,50.0746670525142,-9.80305034648608));
#161296=CARTESIAN_POINT('Ctrl Pts',(20.8357419127978,49.7886493685822,0.111786996582122));
#161297=CARTESIAN_POINT('Ctrl Pts',(18.2796422561529,49.5026316846505,9.99977209627589));
#161298=CARTESIAN_POINT('Ctrl Pts',(11.3317044956001,49.2166140007185,17.4852271076327));
#161299=CARTESIAN_POINT('Ctrl Pts',(1.66123370808593,48.9305963167867,20.7697141492213));
#161300=CARTESIAN_POINT('Ctrl Pts',(-8.40836311633592,48.6445786328547,
19.0641061773876));
#161301=CARTESIAN_POINT('Ctrl Pts',(-16.4577811763549,48.3585609489229,
12.7781905449795));
#161302=CARTESIAN_POINT('Ctrl Pts',(-20.5530824579498,48.0725432649911,
3.42220956486285));
#161303=CARTESIAN_POINT('Ctrl Pts',(-19.7103368330708,47.7865255810591,
-6.75598526943408));
#161304=CARTESIAN_POINT('Ctrl Pts',(-14.1320210448783,47.5005078971273,
-15.3109992262852));
#161305=CARTESIAN_POINT('Ctrl Pts',(-5.15837115939136,47.2144902131953,
-20.187419909317));
#161306=CARTESIAN_POINT('Ctrl Pts',(5.05461972641551,46.9284725292636,-20.2136472515204));
#161307=CARTESIAN_POINT('Ctrl Pts',(14.0531967374894,46.6424548453316,-15.3833799022976));
#161308=CARTESIAN_POINT('Ctrl Pts',(19.6753778657537,46.3564371613997,-6.85712925213492));
#161309=CARTESIAN_POINT('Ctrl Pts',(20.5703879486062,46.0704194774677,3.31660299238285));
#161310=CARTESIAN_POINT('Ctrl Pts',(16.523193463531,45.784401793536,12.6934941413077));
#161311=CARTESIAN_POINT('Ctrl Pts',(8.50616611047014,45.4983841096039,19.0206691222524));
#161312=CARTESIAN_POINT('Ctrl Pts',(-1.55453747798433,45.2123664256722,
20.7779722057612));
#161313=CARTESIAN_POINT('Ctrl Pts',(-11.2417506760328,44.9263487417402,
17.5431969005803));
#161314=CARTESIAN_POINT('Ctrl Pts',(-18.228040990713,44.6403310578084,10.093524527916));
#161315=CARTESIAN_POINT('Ctrl Pts',(-20.834894823383,44.3543133738764,0.218800029714322));
#161316=CARTESIAN_POINT('Ctrl Pts',(-18.4359941411318,44.0682956899446,
-9.70849297176613));
#161317=CARTESIAN_POINT('Ctrl Pts',(-11.6076945254188,43.7822780060127,
-17.3032408397708));
#161318=CARTESIAN_POINT('Ctrl Pts',(-1.99055101243151,43.4962603220809,
-20.740743053746));
#161319=CARTESIAN_POINT('Ctrl Pts',(8.1048387217246,43.2102426381489,-19.19511148833));
#161320=CARTESIAN_POINT('Ctrl Pts',(16.252974420377,42.924224954217,-13.0376968152034));
#161321=CARTESIAN_POINT('Ctrl Pts',(20.4961995938925,42.6382072702851,-3.74786845579075));
#161322=CARTESIAN_POINT('Ctrl Pts',(19.8150445617048,42.3521895863533,6.44241606637161));
#161323=CARTESIAN_POINT('Ctrl Pts',(14.3731624118976,42.0661719024214,15.0848572428049));
#161324=CARTESIAN_POINT('Ctrl Pts',(5.4780100033642,41.7801542184895,20.1030376350847));
#161325=CARTESIAN_POINT('Ctrl Pts',(-4.73327927745296,41.4941365345576,
20.2912982097308));
#161326=CARTESIAN_POINT('Ctrl Pts',(-13.80735935638,41.2081188506257,15.6044078182535));
#161327=CARTESIAN_POINT('Ctrl Pts',(-19.564108005345,40.9221011666938,7.16843035188198));
#161328=CARTESIAN_POINT('Ctrl Pts',(-20.6204191042944,40.6360834827619,
-2.98982135216381));
#161329=CARTESIAN_POINT('Ctrl Pts',(-16.7225052404476,40.3500657988301,
-12.4297439329115));
#161330=CARTESIAN_POINT('Ctrl Pts',(-8.80687221756626,40.0640481148983,
-18.8833184980327));
#161331=CARTESIAN_POINT('Ctrl Pts',(1.22468415119061,39.7780304309662,-20.8000207808612));
#161332=CARTESIAN_POINT('Ctrl Pts',(10.9620000991836,39.4920127470345,-17.719347323766));
#161333=CARTESIAN_POINT('Ctrl Pts',(18.0656055363262,39.2059950631025,-10.3814552140092));
#161334=CARTESIAN_POINT('Ctrl Pts',(20.8288009427985,38.9199773791706,-0.549333267801286));
#161335=CARTESIAN_POINT('Ctrl Pts',(18.5877059392489,38.6339596952388,9.4147705056003));
#161336=CARTESIAN_POINT('Ctrl Pts',(11.8807619971865,38.3479420113069,17.1168983789382));
#161337=CARTESIAN_POINT('Ctrl Pts',(2.31936745646141,38.0619243273749,20.706550904657));
#161338=CARTESIAN_POINT('Ctrl Pts',(-7.7992741559979,37.7759066434431,19.3212845944638));
#161339=CARTESIAN_POINT('Ctrl Pts',(-16.0440761269802,37.4898889595111,
13.2939210541006));
#161340=CARTESIAN_POINT('Ctrl Pts',(-20.4341571051941,37.2038712755793,
4.07258384662798));
#161341=CARTESIAN_POINT('Ctrl Pts',(-19.9147640898596,36.9178535916475,
-6.12722505367373));
#161342=CARTESIAN_POINT('Ctrl Pts',(-14.6106855317778,36.6318359077155,
-14.8549178527413));
#161343=CARTESIAN_POINT('Ctrl Pts',(-5.79626981540338,36.3458182237836,
-20.0135946611538));
#161344=CARTESIAN_POINT('Ctrl Pts',(4.41074726537392,36.0598005398518,-20.3638411256354));
#161345=CARTESIAN_POINT('Ctrl Pts',(13.558046188346,35.7737828559199,-15.8215074631738));
#161346=CARTESIAN_POINT('Ctrl Pts',(19.4479130557846,35.487765171988,-7.47792701311753));
#161347=CARTESIAN_POINT('Ctrl Pts',(20.6652594848241,35.2017474880562,2.66228730570711));
#161348=CARTESIAN_POINT('Ctrl Pts',(16.9176070401989,34.9157298041242,12.1628642109703));
#161349=CARTESIAN_POINT('Ctrl Pts',(9.10536190840542,34.6297121201923,18.7412152089279));
#161350=CARTESIAN_POINT('Ctrl Pts',(-0.894523725774565,34.3436944362604,
20.8168312836836));
#161351=CARTESIAN_POINT('Ctrl Pts',(-10.6794875831177,34.0576767523285,
17.8910409905655));
#161352=CARTESIAN_POINT('Ctrl Pts',(-17.8986270830839,33.7716590683967,
10.6667647890365));
#161353=CARTESIAN_POINT('Ctrl Pts',(-20.8174541213314,33.4856413844647,
0.879743621697274));
#161354=CARTESIAN_POINT('Ctrl Pts',(-18.7347576080692,33.1996237005329,
-9.11870875407737));
#161355=CARTESIAN_POINT('Ctrl Pts',(-12.1508005184002,32.913606016601,-16.9261855211167));
#161356=CARTESIAN_POINT('Ctrl Pts',(-2.64767618533881,32.6275883326691,
-20.6672688660167));
#161357=CARTESIAN_POINT('Ctrl Pts',(7.49189862558859,32.3415706487373,-19.4423484434385));
#161358=CARTESIAN_POINT('Ctrl Pts',(15.8308303872652,32.0555529648053,-13.5472925797111));
#161359=CARTESIAN_POINT('Ctrl Pts',(20.3676349781382,31.7695352808735,-4.39524063317481));
#161360=CARTESIAN_POINT('Ctrl Pts',(20.1273205859071,31.5788568249189,2.40669101735109));
#161361=CARTESIAN_POINT('Ctrl Pts',(19.2066024429518,31.4835175969416,5.57734913773302));
#161362=CARTESIAN_POINT('Ctrl Pts',(4.64333233880671,52.9869026737675,19.4535206266342));
#161363=CARTESIAN_POINT('Ctrl Pts',(1.43216648337835,52.8915634457902,20.2199891002826));
#161364=CARTESIAN_POINT('Ctrl Pts',(-5.37383258933321,52.7008849898356,
20.131609390682));
#161365=CARTESIAN_POINT('Ctrl Pts',(-14.2958777188218,52.4148673059038,
15.1581103344213));
#161366=CARTESIAN_POINT('Ctrl Pts',(-19.7814585069826,52.1288496219718,
6.54426003017662));
#161367=CARTESIAN_POINT('Ctrl Pts',(-20.5152439115859,51.84283193804,-3.64262807021656));
#161368=CARTESIAN_POINT('Ctrl Pts',(-16.3196433419633,51.5568142541081,
-12.953984099542));
#161369=CARTESIAN_POINT('Ctrl Pts',(-8.20332978869325,51.2707965701762,
-19.153219568022));
#161370=CARTESIAN_POINT('Ctrl Pts',(1.8840088826954,50.9847788862443,-20.7506464612685));
#161371=CARTESIAN_POINT('Ctrl Pts',(11.5186449791493,50.6987612023124,-17.3626054371617));
#161372=CARTESIAN_POINT('Ctrl Pts',(18.3858590894087,50.4127435183805,-9.8030332759802));
#161373=CARTESIAN_POINT('Ctrl Pts',(20.8357060910731,50.1267258344486,0.111786760832506));
#161374=CARTESIAN_POINT('Ctrl Pts',(18.2796104403241,49.8407081505168,9.99975478992149));
#161375=CARTESIAN_POINT('Ctrl Pts',(11.3316849309597,49.5546904665849,17.4851967990325));
#161376=CARTESIAN_POINT('Ctrl Pts',(1.66123079412439,49.268672782653,20.7696781651476));
#161377=CARTESIAN_POINT('Ctrl Pts',(-8.40834852875971,48.9826550987211,
19.0640731408359));
#161378=CARTESIAN_POINT('Ctrl Pts',(-16.457752667513,48.6966374147892,12.7781684045056));
#161379=CARTESIAN_POINT('Ctrl Pts',(-20.5530468395272,48.4106197308574,
3.42220363426266));
#161380=CARTESIAN_POINT('Ctrl Pts',(-19.7103026816126,48.1246020469254,
-6.75597356246376));
#161381=CARTESIAN_POINT('Ctrl Pts',(-14.1319965560754,47.8385843629936,
-15.3109726958531));
#161382=CARTESIAN_POINT('Ctrl Pts',(-5.15836222162529,47.5525666790616,
-20.1873849288695));
#161383=CARTESIAN_POINT('Ctrl Pts',(5.05461096814924,47.2665489951298,-20.2136122257515));
#161384=CARTESIAN_POINT('Ctrl Pts',(14.0531723862463,46.9805313111979,-15.3833532462585));
#161385=CARTESIAN_POINT('Ctrl Pts',(19.6753437727157,46.694513627266,-6.85711737024661));
#161386=CARTESIAN_POINT('Ctrl Pts',(20.5703523046072,46.4084959433341,3.31659724544364));
#161387=CARTESIAN_POINT('Ctrl Pts',(16.5231648324838,46.1224782594023,12.6934721462681));
#161388=CARTESIAN_POINT('Ctrl Pts',(8.50615137114393,45.8364605754703,19.0206361636121));
#161389=CARTESIAN_POINT('Ctrl Pts',(-1.55453478430794,45.5504428915385,
20.7779362020987));
#161390=CARTESIAN_POINT('Ctrl Pts',(-11.2417311965504,45.2644252076066,
17.5431665020739));
#161391=CARTESIAN_POINT('Ctrl Pts',(-18.2280094055207,44.9784075236747,
10.0935070380549));
#161392=CARTESIAN_POINT('Ctrl Pts',(-20.8348587210874,44.6923898397428,
0.218799650582019));
#161393=CARTESIAN_POINT('Ctrl Pts',(-18.4359621956034,44.4063721558109,
-9.70847614908036));
#161394=CARTESIAN_POINT('Ctrl Pts',(-11.607674411834,44.120354471879,-17.303210857055));
#161395=CARTESIAN_POINT('Ctrl Pts',(-1.99054756324376,43.8343367879472,
-20.7407071145942));
#161396=CARTESIAN_POINT('Ctrl Pts',(8.10482467781936,43.5483191040153,-19.1950782274182));
#161397=CARTESIAN_POINT('Ctrl Pts',(16.2529462575423,43.2623014200833,-13.0376742237384));
#161398=CARTESIAN_POINT('Ctrl Pts',(20.4961640784807,42.9762837361515,-3.74786196155798));
#161399=CARTESIAN_POINT('Ctrl Pts',(19.815010226585,42.6902660522196,6.44240490307968));
#161400=CARTESIAN_POINT('Ctrl Pts',(14.3731375063643,42.4042483682878,15.0848311040608));
#161401=CARTESIAN_POINT('Ctrl Pts',(5.47800051117612,42.1182306843557,20.1030028009363));
#161402=CARTESIAN_POINT('Ctrl Pts',(-4.73327107571967,41.832213000424,20.291263049368));
#161403=CARTESIAN_POINT('Ctrl Pts',(-13.807335431259,41.5461953164921,15.6043807792424));
#161404=CARTESIAN_POINT('Ctrl Pts',(-19.5640741050432,41.2601776325602,
7.16841793056676));
#161405=CARTESIAN_POINT('Ctrl Pts',(-20.6203833736374,40.9741599486283,
-2.98981617146008));
#161406=CARTESIAN_POINT('Ctrl Pts',(-16.7224762640193,40.6881422646964,
-12.4297223948956));
#161407=CARTESIAN_POINT('Ctrl Pts',(-8.80685695719128,40.4021245807645,
-18.8832857773892));
#161408=CARTESIAN_POINT('Ctrl Pts',(1.22468202908209,40.1161068968326,-20.7999847389947));
#161409=CARTESIAN_POINT('Ctrl Pts',(10.9619811044452,39.8300892129008,-17.719316620028));
#161410=CARTESIAN_POINT('Ctrl Pts',(18.0655742326005,39.5440715289688,-10.3814372252298));
#161411=CARTESIAN_POINT('Ctrl Pts',(20.8287648510609,39.258053845037,-0.549332315923028));
#161412=CARTESIAN_POINT('Ctrl Pts',(18.5876737308393,38.9720361611051,9.41475419186231));
#161413=CARTESIAN_POINT('Ctrl Pts',(11.8807414104322,38.6860184771732,17.1168687191306));
#161414=CARTESIAN_POINT('Ctrl Pts',(2.31936343751402,38.4000007932413,20.7065150247179));
#161415=CARTESIAN_POINT('Ctrl Pts',(-7.79926064158277,38.1139831093094,
19.321251114991));
#161416=CARTESIAN_POINT('Ctrl Pts',(-16.044048326093,37.8279654253775,13.2938980185168));
#161417=CARTESIAN_POINT('Ctrl Pts',(-20.4341216973434,37.5419477414457,
4.07257679001185));
#161418=CARTESIAN_POINT('Ctrl Pts',(-19.9147295818379,37.2559300575137,
-6.12721443709202));
#161419=CARTESIAN_POINT('Ctrl Pts',(-14.6106602148888,36.9699123735819,
-14.8548921113265));
#161420=CARTESIAN_POINT('Ctrl Pts',(-5.79625977130201,36.6838946896499,
-20.0135599841977));
#161421=CARTESIAN_POINT('Ctrl Pts',(4.41073962164115,36.3978770057181,-20.3638058351636));
#161422=CARTESIAN_POINT('Ctrl Pts',(13.5580226969807,36.1118593217862,-15.8214800567803));
#161423=CARTESIAN_POINT('Ctrl Pts',(19.4478793533268,35.8258416378543,-7.47791403793103));
#161424=CARTESIAN_POINT('Ctrl Pts',(20.6652236834513,35.5398239539224,2.66228265743578));
#161425=CARTESIAN_POINT('Ctrl Pts',(16.9175777117572,35.2538062699905,12.1628432055211));
#161426=CARTESIAN_POINT('Ctrl Pts',(9.10534615866277,34.9677885860587,18.741182594476));
#161427=CARTESIAN_POINT('Ctrl Pts',(-0.894522231379701,34.6817709021266,
20.8167954923673));
#161428=CARTESIAN_POINT('Ctrl Pts',(-10.6794689668361,34.3957532181949,
17.8910094307714));
#161429=CARTESIAN_POINT('Ctrl Pts',(-17.8985962905241,34.109735534263,10.6667474213591));
#161430=CARTESIAN_POINT('Ctrl Pts',(-20.8174176062389,33.8237178503312,
0.879739869556014));
#161431=CARTESIAN_POINT('Ctrl Pts',(-18.7347260296065,33.5377001663992,
-9.11868850430284));
#161432=CARTESIAN_POINT('Ctrl Pts',(-12.1507776967119,33.2516824824674,
-16.9261650773341));
#161433=CARTESIAN_POINT('Ctrl Pts',(-2.64767512730038,32.9656647985354,
-20.6672153041978));
#161434=CARTESIAN_POINT('Ctrl Pts',(7.49189270462535,32.6796471146036,-19.442350261952));
#161435=CARTESIAN_POINT('Ctrl Pts',(15.8307887044477,32.3936294306717,-13.5471974096908));
#161436=CARTESIAN_POINT('Ctrl Pts',(20.3676300886326,32.1076117467398,-4.39538598189123));
#161437=CARTESIAN_POINT('Ctrl Pts',(20.1272376987211,31.9169332907852,2.40694052083504));
#161438=CARTESIAN_POINT('Ctrl Pts',(19.2065928198202,31.8215940628079,5.57734634329998));
#161439=CARTESIAN_POINT('Origin',(-19.0457019581086,40.9367522941126,-2.74044637511091E-6));
#161440=CARTESIAN_POINT('Origin',(19.0477306905739,39.1222318456205,3.63053984512975E-6));
#161441=CARTESIAN_POINT('Ctrl Pts',(4.55156817900642,52.0839261505311,19.0690691497194));
#161442=CARTESIAN_POINT('Ctrl Pts',(1.40386317387558,51.9885869225538,19.8203902459809));
#161443=CARTESIAN_POINT('Ctrl Pts',(-5.26763185562588,51.7979084665993,
19.7337571402889));
#161444=CARTESIAN_POINT('Ctrl Pts',(-14.0133545070679,51.5118907826674,
14.8585471880017));
#161445=CARTESIAN_POINT('Ctrl Pts',(-19.3905261350575,51.2258730987355,
6.41492866250848));
#161446=CARTESIAN_POINT('Ctrl Pts',(-20.109810062967,50.9398554148036,-3.57064039432099));
#161447=CARTESIAN_POINT('Ctrl Pts',(-15.9971253214867,50.6538377308717,
-12.6979801411406));
#161448=CARTESIAN_POINT('Ctrl Pts',(-8.04121094733082,50.3678200469398,
-18.7747028127674));
#161449=CARTESIAN_POINT('Ctrl Pts',(1.84677603407831,50.0818023630081,-20.3405604525939));
#161450=CARTESIAN_POINT('Ctrl Pts',(11.2910070038031,49.795784679076,-17.0194758109046));
#161451=CARTESIAN_POINT('Ctrl Pts',(18.0225073459559,49.5097669951442,-9.60930018931658));
#161452=CARTESIAN_POINT('Ctrl Pts',(20.423939085836,49.2237493112122,0.109577567659922));
#161453=CARTESIAN_POINT('Ctrl Pts',(17.91835844271,48.9377316272804,9.80213398145383));
#161454=CARTESIAN_POINT('Ctrl Pts',(11.1077417659072,48.6517139433485,17.1396444529813));
#161455=CARTESIAN_POINT('Ctrl Pts',(1.6284006118405,48.3656962594167,20.3592160411455));
#161456=CARTESIAN_POINT('Ctrl Pts',(-8.24217799068105,48.0796785754847,
18.6873181477502));
#161457=CARTESIAN_POINT('Ctrl Pts',(-16.1325052533497,47.7936608915529,
12.5256390151496));
#161458=CARTESIAN_POINT('Ctrl Pts',(-20.146865906276,47.5076432076209,3.35457211097593));
#161459=CARTESIAN_POINT('Ctrl Pts',(-19.3207765349344,47.2216255236891,
-6.62245819279375));
#161460=CARTESIAN_POINT('Ctrl Pts',(-13.8527120492735,46.9356078397572,
-15.0083885959309));
#161461=CARTESIAN_POINT('Ctrl Pts',(-5.05641975063352,46.6495901558253,
-19.7884304130578));
#161462=CARTESIAN_POINT('Ctrl Pts',(4.95471888809429,46.3635724718934,-19.8141393912687));
#161463=CARTESIAN_POINT('Ctrl Pts',(13.7754456472592,46.0775547879615,-15.0793387209722));
#161464=CARTESIAN_POINT('Ctrl Pts',(19.2865085037628,45.7915371040297,-6.72160313945593));
#161465=CARTESIAN_POINT('Ctrl Pts',(20.1638293709693,45.5055194200977,3.25105277532722));
#161466=CARTESIAN_POINT('Ctrl Pts',(16.1966247061302,45.2195017361659,12.4426165722584));
#161467=CARTESIAN_POINT('Ctrl Pts',(8.33804799799026,44.9334840522339,18.6447395966312));
#161468=CARTESIAN_POINT('Ctrl Pts',(-1.52381318889717,44.6474663683021,
20.3673108781014));
#161469=CARTESIAN_POINT('Ctrl Pts',(-11.0195657480682,44.3614486843702,
17.1964685259715));
#161470=CARTESIAN_POINT('Ctrl Pts',(-17.8677771767197,44.0754310004384,
9.89403344465002));
#161471=CARTESIAN_POINT('Ctrl Pts',(-20.4231084620833,43.7894133165064,
0.21447560816814));
#161472=CARTESIAN_POINT('Ctrl Pts',(-18.071620286179,43.5033956325746,-9.51661175381702));
#161473=CARTESIAN_POINT('Ctrl Pts',(-11.3782769866108,43.2173779486426,
-16.9612550200911));
#161474=CARTESIAN_POINT('Ctrl Pts',(-1.9512092367546,42.9313602647108,-20.3308175328751));
#161475=CARTESIAN_POINT('Ctrl Pts',(7.94465254970708,42.6453425807789,-18.8157342377349));
#161476=CARTESIAN_POINT('Ctrl Pts',(15.9317463434604,42.359324896847,-12.7800163336468));
#161477=CARTESIAN_POINT('Ctrl Pts',(20.0911072945169,42.0733072129151,-3.67379459426543));
#161478=CARTESIAN_POINT('Ctrl Pts',(19.4234147901971,41.7872895289832,6.31508645456209));
#161479=CARTESIAN_POINT('Ctrl Pts',(14.0890874357509,41.5012718450514,14.7867161421463));
#161480=CARTESIAN_POINT('Ctrl Pts',(5.36974116756858,41.2152541611194,19.7057158924501));
#161481=CARTESIAN_POINT('Ctrl Pts',(-4.63972949631883,40.9292364771876,
19.8902556354018));
#161482=CARTESIAN_POINT('Ctrl Pts',(-13.5344670611836,40.6432187932557,
15.2959981828706));
#161483=CARTESIAN_POINT('Ctrl Pts',(-19.1774378101796,40.3572011093238,
7.02675160207981));
#161484=CARTESIAN_POINT('Ctrl Pts',(-20.2128716977236,40.0711834253919,
-2.93072973370433));
#161485=CARTESIAN_POINT('Ctrl Pts',(-16.391997232456,39.78516574146,-12.1840791926085));
#161486=CARTESIAN_POINT('Ctrl Pts',(-8.63281087021374,39.4991480575282,
-18.5101036064048));
#161487=CARTESIAN_POINT('Ctrl Pts',(1.20047917033355,39.2131303735962,-20.388923679344));
#161488=CARTESIAN_POINT('Ctrl Pts',(10.7453442354663,38.9271126896644,-17.3691374656916));
#161489=CARTESIAN_POINT('Ctrl Pts',(17.7085521395347,38.6410950057324,-10.1762733926574));
#161490=CARTESIAN_POINT('Ctrl Pts',(20.417135022562,38.3550773218006,-0.538476100078764));
#161491=CARTESIAN_POINT('Ctrl Pts',(18.2203336122712,38.0690596378687,9.22869449600101));
#161492=CARTESIAN_POINT('Ctrl Pts',(11.6459474807784,37.7830419539368,16.7785954808624));
#161493=CARTESIAN_POINT('Ctrl Pts',(2.27352686579039,37.4970242700049,20.2973011664126));
#161494=CARTESIAN_POINT('Ctrl Pts',(-7.64512724273414,37.211006586073,18.9394136253598));
#161495=CARTESIAN_POINT('Ctrl Pts',(-15.7269767710525,36.9249889021412,
13.0311764889123));
#161496=CARTESIAN_POINT('Ctrl Pts',(-20.0302910299972,36.6389712182093,
3.99209222467112));
#161497=CARTESIAN_POINT('Ctrl Pts',(-19.5211634351657,36.3529535342774,
-6.00612496078596));
#161498=CARTESIAN_POINT('Ctrl Pts',(-14.3219160862035,36.0669358503455,
-14.5613213338043));
#161499=CARTESIAN_POINT('Ctrl Pts',(-5.68171080823791,35.7809181664136,
-19.6180406952307));
#161500=CARTESIAN_POINT('Ctrl Pts',(4.32357209120954,35.4949004824817,-19.9613647896459));
#161501=CARTESIAN_POINT('Ctrl Pts',(13.2900813861324,35.2088827985499,-15.5088070217271));
#161502=CARTESIAN_POINT('Ctrl Pts',(19.0635393648486,34.922865114618,-7.33013127236921));
#161503=CARTESIAN_POINT('Ctrl Pts',(20.2568258479795,34.6368474306861,2.60966912218976));
#161504=CARTESIAN_POINT('Ctrl Pts',(16.5832429750661,34.3508297467542,11.9224742206728));
#161505=CARTESIAN_POINT('Ctrl Pts',(8.92540115930387,34.0648120628223,18.3708087469579));
#161506=CARTESIAN_POINT('Ctrl Pts',(-0.876844177234845,33.7787943788904,
20.4054022090749));
#161507=CARTESIAN_POINT('Ctrl Pts',(-10.4684152624767,33.4927766949586,
17.5374371860823));
#161508=CARTESIAN_POINT('Ctrl Pts',(-17.5448741099442,33.2067590110266,
10.4559451272518));
#161509=CARTESIAN_POINT('Ctrl Pts',(-20.4060120284528,32.9207413270948,
0.862353953033173));
#161510=CARTESIAN_POINT('Ctrl Pts',(-18.3644797802715,32.6347236431628,
-8.93847982641409));
#161511=CARTESIAN_POINT('Ctrl Pts',(-11.9106471574553,32.348705959231,-16.5916606313761));
#161512=CARTESIAN_POINT('Ctrl Pts',(-2.59535027396708,32.0626882752991,
-20.2587781109716));
#161513=CARTESIAN_POINT('Ctrl Pts',(7.34383368403819,31.7766705913672,-19.058119538942));
#161514=CARTESIAN_POINT('Ctrl Pts',(15.5179317080661,31.4906529074353,-13.2794700414826));
#161515=CARTESIAN_POINT('Ctrl Pts',(19.9651134630054,31.2046352235034,-4.30852186342688));
#161516=CARTESIAN_POINT('Ctrl Pts',(19.7294718512972,31.0139567675488,2.35937317582622));
#161517=CARTESIAN_POINT('Ctrl Pts',(18.8270212698782,30.9186175395716,5.46712367049435));
#161518=CARTESIAN_POINT('Ctrl Pts',(4.60923437787451,52.3132751744018,19.3106651646686));
#161519=CARTESIAN_POINT('Ctrl Pts',(1.42140964856426,52.2179359464245,20.0715623791187));
#161520=CARTESIAN_POINT('Ctrl Pts',(-5.33423081967023,52.0272574904699,
19.9837761503735));
#161521=CARTESIAN_POINT('Ctrl Pts',(-14.1909819339486,51.7412398065381,
15.04682570227));
#161522=CARTESIAN_POINT('Ctrl Pts',(-19.6361840518117,51.4552221226062,
6.49620532180826));
#161523=CARTESIAN_POINT('Ctrl Pts',(-20.3646325363524,51.1692044386743,
-3.61588042292059));
#161524=CARTESIAN_POINT('Ctrl Pts',(-16.1998117938961,50.8831867547424,
-12.8588738254918));
#161525=CARTESIAN_POINT('Ctrl Pts',(-8.14310303551358,50.5971690708105,
-19.0125909941103));
#161526=CARTESIAN_POINT('Ctrl Pts',(1.87017811900355,50.3111513868787,-20.5982901097929));
#161527=CARTESIAN_POINT('Ctrl Pts',(11.4340710158471,50.0251337029467,-17.2351244933647));
#161528=CARTESIAN_POINT('Ctrl Pts',(18.2508658403192,49.7391160190149,-9.73105692376011));
#161529=CARTESIAN_POINT('Ctrl Pts',(20.6827246268797,49.4530983350829,0.110966032940085));
#161530=CARTESIAN_POINT('Ctrl Pts',(18.1453968979784,49.1670806511511,9.92633395775553));
#161531=CARTESIAN_POINT('Ctrl Pts',(11.2484846728057,48.8810629672191,17.3568159257724));
#161532=CARTESIAN_POINT('Ctrl Pts',(1.64903363704963,48.5950452832873,20.617181756626));
#161533=CARTESIAN_POINT('Ctrl Pts',(-8.34661225377621,48.3090275993554,
18.9240997375044));
#161534=CARTESIAN_POINT('Ctrl Pts',(-16.3369155391631,48.0230099154236,
12.6843477523062));
#161535=CARTESIAN_POINT('Ctrl Pts',(-20.4021410039811,47.7369922314916,
3.39707692169431));
#161536=CARTESIAN_POINT('Ctrl Pts',(-19.5655844875551,47.4509745475598,
-6.70636943976343));
#161537=CARTESIAN_POINT('Ctrl Pts',(-14.0282357461782,47.1649568636279,
-15.1985555338993));
#161538=CARTESIAN_POINT('Ctrl Pts',(-5.12048817795323,46.8789391796959,
-20.0391638744873));
#161539=CARTESIAN_POINT('Ctrl Pts',(5.01749869355023,46.5929214957641,-20.0651986035853));
#161540=CARTESIAN_POINT('Ctrl Pts',(13.9499903230778,46.3069038118322,-15.2704046475697));
#161541=CARTESIAN_POINT('Ctrl Pts',(19.5308822581371,46.0208861279003,-6.80677062296063));
#161542=CARTESIAN_POINT('Ctrl Pts',(20.4193194036498,45.7348684439684,3.29224592194269));
#161543=CARTESIAN_POINT('Ctrl Pts',(16.4018474392967,45.4488507600365,12.6002733573774));
#161544=CARTESIAN_POINT('Ctrl Pts',(8.44369698540217,45.1628330761046,18.8809816834184));
#161545=CARTESIAN_POINT('Ctrl Pts',(-1.54312098377587,44.8768153921728,
20.6253791658985));
#161546=CARTESIAN_POINT('Ctrl Pts',(-11.1591914690012,44.5907977082409,
17.4143599901513));
#161547=CARTESIAN_POINT('Ctrl Pts',(-18.0941745980751,44.304780024309,10.0193978722737));
#161548=CARTESIAN_POINT('Ctrl Pts',(-20.6818837448796,44.0187623403771,
0.217193166382064));
#161549=CARTESIAN_POINT('Ctrl Pts',(-18.3006005444407,43.7327446564452,
-9.63719398068186));
#161550=CARTESIAN_POINT('Ctrl Pts',(-11.522447833591,43.4467269725132,-17.1761661621713));
#161551=CARTESIAN_POINT('Ctrl Pts',(-1.97593244296856,43.1607092885815,
-20.5884234240804));
#161552=CARTESIAN_POINT('Ctrl Pts',(8.04531693750535,42.8746916046496,-19.0541429480172));
#161553=CARTESIAN_POINT('Ctrl Pts',(16.1336128797485,42.5886739207177,-12.9419482132637));
#161554=CARTESIAN_POINT('Ctrl Pts',(20.3456758868295,42.3026562367858,-3.72034417984067));
#161555=CARTESIAN_POINT('Ctrl Pts',(19.6695232444778,42.0166385528539,6.3951030830885));
#161556=CARTESIAN_POINT('Ctrl Pts',(14.267606175555,41.7306208689221,14.9740743329146));
#161557=CARTESIAN_POINT('Ctrl Pts',(5.43777960019811,41.4446031849901,19.9554013021051));
#161558=CARTESIAN_POINT('Ctrl Pts',(-4.69851816283056,41.1585855010583,
20.1422792946066));
#161559=CARTESIAN_POINT('Ctrl Pts',(-13.7059583671111,40.8725678171264,
15.4898093386396));
#161560=CARTESIAN_POINT('Ctrl Pts',(-19.4204295615019,40.5865501331945,
7.11578553324399));
#161561=CARTESIAN_POINT('Ctrl Pts',(-20.4689831314667,40.3005324492626,
-2.96786415998669));
#161562=CARTESIAN_POINT('Ctrl Pts',(-16.5996954742447,40.0145147653307,
-12.3384601255863));
#161563=CARTESIAN_POINT('Ctrl Pts',(-8.74219471246369,39.7284970813989,
-18.7446397596179));
#161564=CARTESIAN_POINT('Ctrl Pts',(1.21569009365451,39.4424793974669,-20.6472658166748));
#161565=CARTESIAN_POINT('Ctrl Pts',(10.8814953751641,39.1564617135351,-17.5892167679186));
#161566=CARTESIAN_POINT('Ctrl Pts',(17.932932066632,38.8704440296031,-10.3052140007851));
#161567=CARTESIAN_POINT('Ctrl Pts',(20.6758346176403,38.5844263456713,-0.54529897454081));
#161568=CARTESIAN_POINT('Ctrl Pts',(18.4511981739457,38.2984086617394,9.34562860682205));
#161569=CARTESIAN_POINT('Ctrl Pts',(11.7935099029453,38.0123909778075,16.9911921968921));
#161570=CARTESIAN_POINT('Ctrl Pts',(2.30233406517433,37.7263732938756,20.5544823814942));
#161571=CARTESIAN_POINT('Ctrl Pts',(-7.74199643224377,37.4403556099438,
19.1793894412189));
#161572=CARTESIAN_POINT('Ctrl Pts',(-15.9262487315161,37.1543379260118,
13.1962907461288));
#161573=CARTESIAN_POINT('Ctrl Pts',(-20.2840890370121,36.86832024208,4.04267486692481));
#161574=CARTESIAN_POINT('Ctrl Pts',(-19.768510434275,36.582302558148,-6.08222682732855));
#161575=CARTESIAN_POINT('Ctrl Pts',(-14.5033849300889,36.2962848742162,
-14.7458236133844));
#161576=CARTESIAN_POINT('Ctrl Pts',(-5.75370211809981,36.0102671902843,
-19.8666151958109));
#161577=CARTESIAN_POINT('Ctrl Pts',(4.37835481978287,35.7242495063524,-20.2142894564791));
#161578=CARTESIAN_POINT('Ctrl Pts',(13.4584761504116,35.4382318224205,-15.7053146082461));
#161579=CARTESIAN_POINT('Ctrl Pts',(19.3050879453127,35.1522141384886,-7.42300925593165));
#161580=CARTESIAN_POINT('Ctrl Pts',(20.5134942054158,34.8661964545568,2.64273551575825));
#161581=CARTESIAN_POINT('Ctrl Pts',(16.79336444935,34.5801787706249,12.0735403667192));
#161582=CARTESIAN_POINT('Ctrl Pts',(9.03849230192978,34.294161086693,18.6035800676646));
#161583=CARTESIAN_POINT('Ctrl Pts',(-0.887954362917988,34.0081434027611,
20.6639528769588));
#161584=CARTESIAN_POINT('Ctrl Pts',(-10.6010576203865,33.7221257188292,
17.7596494927133));
#161585=CARTESIAN_POINT('Ctrl Pts',(-17.7671799107242,33.4361080348973,
10.5884283213878));
#161586=CARTESIAN_POINT('Ctrl Pts',(-20.6645711056645,33.1500903509654,
0.873282693590989));
#161587=CARTESIAN_POINT('Ctrl Pts',(-18.5971699407016,32.8640726670336,
-9.05174091282903));
#161588=CARTESIAN_POINT('Ctrl Pts',(-12.0615651811317,32.5780549831017,
-16.8018803590221));
#161589=CARTESIAN_POINT('Ctrl Pts',(-2.62823187101435,32.2920372991698,
-20.5154879738628));
#161590=CARTESIAN_POINT('Ctrl Pts',(7.43687860232288,32.0060196152379,-19.2995659110257));
#161591=CARTESIAN_POINT('Ctrl Pts',(15.7145683776103,31.7200019313059,-13.4477980602607));
#161592=CARTESIAN_POINT('Ctrl Pts',(20.2180569126467,31.4339842473742,-4.36296944095838));
#161593=CARTESIAN_POINT('Ctrl Pts',(19.9795036052568,31.2433057914195,2.38902855056517));
#161594=CARTESIAN_POINT('Ctrl Pts',(19.065550653586,31.1479665634422,5.53638952094856));
#161595=CARTESIAN_POINT('Ctrl Pts',(4.64333449207787,52.6488245036852,19.4535296478936));
#161596=CARTESIAN_POINT('Ctrl Pts',(1.43191321493138,52.5534852757079,20.2200590877777));
#161597=CARTESIAN_POINT('Ctrl Pts',(-5.37368744591842,52.3628068197533,
20.131620542645));
#161598=CARTESIAN_POINT('Ctrl Pts',(-14.2959742574726,52.0767891358214,
15.1581468073595));
#161599=CARTESIAN_POINT('Ctrl Pts',(-19.7814562387008,51.7907714518895,
6.54426578795667));
#161600=CARTESIAN_POINT('Ctrl Pts',(-20.5152965946166,51.5047537679577,
-3.64263157771239));
#161601=CARTESIAN_POINT('Ctrl Pts',(-16.3196620511058,51.2187360840258,
-12.9540073986849));
#161602=CARTESIAN_POINT('Ctrl Pts',(-8.20334818390701,50.9327184000939,
-19.1532513731287));
#161603=CARTESIAN_POINT('Ctrl Pts',(1.88401432353961,50.6467007161621,-20.7506819785845));
#161604=CARTESIAN_POINT('Ctrl Pts',(11.5186633839353,50.3606830322301,-17.3626347074833));
#161605=CARTESIAN_POINT('Ctrl Pts',(18.3858908256069,50.0746653482983,-9.80304998084219));
#161606=CARTESIAN_POINT('Ctrl Pts',(20.8357411356458,49.7886476643662,0.11178699241257));
#161607=CARTESIAN_POINT('Ctrl Pts',(18.2796415743407,49.5026299804346,9.99977172329453));
#161608=CARTESIAN_POINT('Ctrl Pts',(11.331704072939,49.2166122965025,17.4852264554514));
#161609=CARTESIAN_POINT('Ctrl Pts',(1.66123364612358,48.9305946125707,20.769713374532));
#161610=CARTESIAN_POINT('Ctrl Pts',(-8.40836280271248,48.6445769286387,
19.0641054663158));
#161611=CARTESIAN_POINT('Ctrl Pts',(-16.4577805624964,48.358559244707,12.778190068366));
#161612=CARTESIAN_POINT('Ctrl Pts',(-20.5530816913406,48.0725415607751,
3.42220943721791));
#161613=CARTESIAN_POINT('Ctrl Pts',(-19.7103360978953,47.7865238768432,
-6.75598501744267));
#161614=CARTESIAN_POINT('Ctrl Pts',(-14.1320205177682,47.5005061929112,
-15.3109986552004));
#161615=CARTESIAN_POINT('Ctrl Pts',(-5.15837096698934,47.2144885089794,
-20.1874191563466));
#161616=CARTESIAN_POINT('Ctrl Pts',(5.05461953788331,46.9284708250476,-20.2136464975719));
#161617=CARTESIAN_POINT('Ctrl Pts',(14.0531962133193,46.6424531411156,-15.3833793285132));
#161618=CARTESIAN_POINT('Ctrl Pts',(19.6753771318819,46.3564354571838,-6.85712899637094));
#161619=CARTESIAN_POINT('Ctrl Pts',(20.5703871813515,46.0704177732518,3.31660286867692));
#161620=CARTESIAN_POINT('Ctrl Pts',(16.5231928472326,45.78440008932,12.6934936678532));
#161621=CARTESIAN_POINT('Ctrl Pts',(8.50616579319876,45.4983824053879,19.0206684128007));
#161622=CARTESIAN_POINT('Ctrl Pts',(-1.55453742000166,45.2123647214562,
20.7779714307639));
#161623=CARTESIAN_POINT('Ctrl Pts',(-11.2417502567269,44.9263470375243,
17.5431962462369));
#161624=CARTESIAN_POINT('Ctrl Pts',(-18.2280403108255,44.6403293535925,
10.0935241514378));
#161625=CARTESIAN_POINT('Ctrl Pts',(-20.8348940462626,44.3543116696605,
0.218800021553303));
#161626=CARTESIAN_POINT('Ctrl Pts',(-18.435993453488,44.0682939857287,-9.70849260964915));
#161627=CARTESIAN_POINT('Ctrl Pts',(-11.6076940924635,43.7822763017968,
-17.3032401943773));
#161628=CARTESIAN_POINT('Ctrl Pts',(-1.99055093818596,43.4962586178649,
-20.7407422801373));
#161629=CARTESIAN_POINT('Ctrl Pts',(8.10483841942231,43.210240933933,-19.1951107723717));
#161630=CARTESIAN_POINT('Ctrl Pts',(16.2529738141574,42.9242232500011,-13.0376963289105));
#161631=CARTESIAN_POINT('Ctrl Pts',(20.496198829405,42.6382055660691,-3.74786831599905));
#161632=CARTESIAN_POINT('Ctrl Pts',(19.8150438226236,42.3521878821373,6.442415826076));
#161633=CARTESIAN_POINT('Ctrl Pts',(14.3731618757932,42.0661701982055,15.0848566801549));
#161634=CARTESIAN_POINT('Ctrl Pts',(5.47800979903998,41.7801525142735,20.1030368852617));
#161635=CARTESIAN_POINT('Ctrl Pts',(-4.73327910090644,41.4941348303416,
20.2912974528859));
#161636=CARTESIAN_POINT('Ctrl Pts',(-13.8073588413796,41.2081171464098,
15.6044072362249));
#161637=CARTESIAN_POINT('Ctrl Pts',(-19.5641072756235,40.9220994624778,
7.16843008450678));
#161638=CARTESIAN_POINT('Ctrl Pts',(-20.6204183351736,40.636081778546,-2.98982124064651));
#161639=CARTESIAN_POINT('Ctrl Pts',(-16.7225046167151,40.3500640946142,
-12.4297434692946));
#161640=CARTESIAN_POINT('Ctrl Pts',(-8.80687188907883,40.0640464106823,
-18.883317793704));
#161641=CARTESIAN_POINT('Ctrl Pts',(1.22468410551114,39.7780287267502,-20.8000200050416));
#161642=CARTESIAN_POINT('Ctrl Pts',(10.9619996903122,39.4920110428185,-17.7193466628523));
#161643=CARTESIAN_POINT('Ctrl Pts',(18.0656048624973,39.2059933588865,-10.3814548267914));
#161644=CARTESIAN_POINT('Ctrl Pts',(20.8288001659054,38.9199756749546,-0.549333247311711));
#161645=CARTESIAN_POINT('Ctrl Pts',(18.5877052459464,38.6339579910228,9.41477015443889));
#161646=CARTESIAN_POINT('Ctrl Pts',(11.8807615540461,38.3479403070909,17.1168977404953));
#161647=CARTESIAN_POINT('Ctrl Pts',(2.31936736995136,38.061922623159,20.7065501323236));
#161648=CARTESIAN_POINT('Ctrl Pts',(-7.79927386509286,37.7759049392271,
19.3212838737994));
#161649=CARTESIAN_POINT('Ctrl Pts',(-16.0440755285524,37.4898872552951,
13.2939205582508));
#161650=CARTESIAN_POINT('Ctrl Pts',(-20.4341563430207,37.2038695713634,
4.07258369472472));
#161651=CARTESIAN_POINT('Ctrl Pts',(-19.9147633470591,36.9178518874315,
-6.12722482513443));
#161652=CARTESIAN_POINT('Ctrl Pts',(-14.6106849868139,36.6318342034996,
-14.8549172986678));
#161653=CARTESIAN_POINT('Ctrl Pts',(-5.79626959920837,36.3458165195677,
-20.013593914667));
#161654=CARTESIAN_POINT('Ctrl Pts',(4.41074710085751,36.0597988356359,-20.3638403660848));
#161655=CARTESIAN_POINT('Ctrl Pts',(13.5580456826445,35.773781151704,-15.8215068730476));
#161656=CARTESIAN_POINT('Ctrl Pts',(19.4479123303971,35.4877634677721,-7.47792673419841));
#161657=CARTESIAN_POINT('Ctrl Pts',(20.6652587140309,35.2017457838402,2.66228720640649));
#161658=CARTESIAN_POINT('Ctrl Pts',(16.9176064091894,34.9157280999083,12.1628637573078));
#161659=CARTESIAN_POINT('Ctrl Pts',(9.10536156878462,34.6297104159764,18.7412145098994));
#161660=CARTESIAN_POINT('Ctrl Pts',(-0.894523692409749,34.3436927320444,
20.8168305072369));
#161661=CARTESIAN_POINT('Ctrl Pts',(-10.6794871847836,34.0576750481125,
17.8910403232476));
#161662=CARTESIAN_POINT('Ctrl Pts',(-17.8986264154833,33.7716573641808,
10.6667643911773));
#161663=CARTESIAN_POINT('Ctrl Pts',(-20.8174533448613,33.4856396802488,
0.879743588883181));
#161664=CARTESIAN_POINT('Ctrl Pts',(-18.7347569092819,33.199621996317,-9.11870841395767));
#161665=CARTESIAN_POINT('Ctrl Pts',(-12.1508000651872,32.9136043123851,
-16.9261848897893));
#161666=CARTESIAN_POINT('Ctrl Pts',(-2.64767608658403,32.6275866284532,
-20.6672680951441));
#161667=CARTESIAN_POINT('Ctrl Pts',(7.49189834615008,32.3415689445214,-19.4423477182672));
#161668=CARTESIAN_POINT('Ctrl Pts',(15.8308297967877,32.0555512605894,-13.5472920743932));
#161669=CARTESIAN_POINT('Ctrl Pts',(20.3676342184536,31.7695335766576,-4.39524046927422));
#161670=CARTESIAN_POINT('Ctrl Pts',(20.1273198351667,31.5788551207029,2.40669092764605));
#161671=CARTESIAN_POINT('Ctrl Pts',(19.2066017265707,31.4835158927257,5.57734892970523));
#161672=CARTESIAN_POINT('Ctrl Pts',(4.64333233882377,52.9869000981986,19.4535206267057));
#161673=CARTESIAN_POINT('Ctrl Pts',(1.43216648144908,52.8915608702213,20.2199891008186));
#161674=CARTESIAN_POINT('Ctrl Pts',(-5.37383258822822,52.7008824142666,
20.1316093907699));
#161675=CARTESIAN_POINT('Ctrl Pts',(-14.2958777195593,52.4148647303348,
15.1581103347013));
#161676=CARTESIAN_POINT('Ctrl Pts',(-19.7814585069682,52.1288470464028,
6.54426003022141));
#161677=CARTESIAN_POINT('Ctrl Pts',(-20.5152439119901,51.842829362471,-3.6426280702438));
#161678=CARTESIAN_POINT('Ctrl Pts',(-16.3196433421081,51.5568116785391,
-12.9539840997213));
#161679=CARTESIAN_POINT('Ctrl Pts',(-8.20332978883455,51.2707939946073,
-19.153219568267));
#161680=CARTESIAN_POINT('Ctrl Pts',(1.88400888273712,50.9847763106754,-20.750646461542));
#161681=CARTESIAN_POINT('Ctrl Pts',(11.5186449792911,50.6987586267434,-17.3626054373872));
#161682=CARTESIAN_POINT('Ctrl Pts',(18.3858590896531,50.4127409428115,-9.80303327610884));
#161683=CARTESIAN_POINT('Ctrl Pts',(20.8357060913431,50.1267232588797,0.111786760834286));
#161684=CARTESIAN_POINT('Ctrl Pts',(18.2796104405639,49.8407055749479,9.99975479005191));
#161685=CARTESIAN_POINT('Ctrl Pts',(11.3316849311071,49.5546878910159,17.4851967992609));
#161686=CARTESIAN_POINT('Ctrl Pts',(1.66123079414635,49.2686702070841,20.7696781654189));
#161687=CARTESIAN_POINT('Ctrl Pts',(-8.40834852886964,48.9826525231522,
19.0640731410849));
#161688=CARTESIAN_POINT('Ctrl Pts',(-16.4577526677278,48.6966348392202,
12.7781684046725));
#161689=CARTESIAN_POINT('Ctrl Pts',(-20.5530468397957,48.4106171552885,
3.42220363430735));
#161690=CARTESIAN_POINT('Ctrl Pts',(-19.7103026818699,48.1245994713564,
-6.75597356255198));
#161691=CARTESIAN_POINT('Ctrl Pts',(-14.13199655626,47.8385817874247,-15.3109726960529));
#161692=CARTESIAN_POINT('Ctrl Pts',(-5.15836222169264,47.5525641034927,
-20.187384929133));
#161693=CARTESIAN_POINT('Ctrl Pts',(5.05461096821523,47.2665464195608,-20.2136122260154));
#161694=CARTESIAN_POINT('Ctrl Pts',(14.0531723864299,46.980528735629,-15.3833532464593));
#161695=CARTESIAN_POINT('Ctrl Pts',(19.6753437729727,46.694511051697,-6.85711737033615));
#161696=CARTESIAN_POINT('Ctrl Pts',(20.5703523048758,46.4084933677651,3.31659724548694));
#161697=CARTESIAN_POINT('Ctrl Pts',(16.5231648326995,46.1224756838334,12.6934721464337));
#161698=CARTESIAN_POINT('Ctrl Pts',(8.506151371255,45.8364579999013,19.0206361638605));
#161699=CARTESIAN_POINT('Ctrl Pts',(-1.55453478432823,45.5504403159695,
20.77793620237));
#161700=CARTESIAN_POINT('Ctrl Pts',(-11.2417311966972,45.2644226320377,
17.5431665023029));
#161701=CARTESIAN_POINT('Ctrl Pts',(-18.2280094057586,44.9784049481057,
10.0935070381867));
#161702=CARTESIAN_POINT('Ctrl Pts',(-20.8348587213594,44.6923872641739,
0.218799650584877));
#161703=CARTESIAN_POINT('Ctrl Pts',(-18.4359621958441,44.406369580242,-9.70847614920714));
#161704=CARTESIAN_POINT('Ctrl Pts',(-11.6076744119856,44.12035189631,-17.3032108572811));
#161705=CARTESIAN_POINT('Ctrl Pts',(-1.99054756326974,43.8343342123782,
-20.7407071148648));
#161706=CARTESIAN_POINT('Ctrl Pts',(8.10482467792518,43.5483165284464,-19.1950782276689));
#161707=CARTESIAN_POINT('Ctrl Pts',(16.2529462577545,43.2622988445143,-13.0376742239087));
#161708=CARTESIAN_POINT('Ctrl Pts',(20.4961640787483,42.9762811605825,-3.74786196160692));
#161709=CARTESIAN_POINT('Ctrl Pts',(19.8150102268438,42.6902634766507,6.44240490316379));
#161710=CARTESIAN_POINT('Ctrl Pts',(14.373137506552,42.4042457927188,15.0848311042578));
#161711=CARTESIAN_POINT('Ctrl Pts',(5.47800051124766,42.1182281087868,20.1030028011987));
#161712=CARTESIAN_POINT('Ctrl Pts',(-4.73327107578148,41.8322104248551,
20.291263049633));
#161713=CARTESIAN_POINT('Ctrl Pts',(-13.8073354314394,41.5461927409231,
15.6043807794462));
#161714=CARTESIAN_POINT('Ctrl Pts',(-19.5640741052986,41.2601750569912,
7.16841793066035));
#161715=CARTESIAN_POINT('Ctrl Pts',(-20.6203833739067,40.9741573730594,
-2.98981617149911));
#161716=CARTESIAN_POINT('Ctrl Pts',(-16.7224762642375,40.6881396891274,
-12.4297223950579));
#161717=CARTESIAN_POINT('Ctrl Pts',(-8.80685695730628,40.4021220051955,
-18.8832857776359));
#161718=CARTESIAN_POINT('Ctrl Pts',(1.22468202909808,40.1161043212636,-20.7999847392663));
#161719=CARTESIAN_POINT('Ctrl Pts',(10.9619811045883,39.830086637332,-17.7193166202595));
#161720=CARTESIAN_POINT('Ctrl Pts',(18.0655742328363,39.5440689533998,-10.3814372253654));
#161721=CARTESIAN_POINT('Ctrl Pts',(20.828764851333,39.2580512694681,-0.549332315930201));
#161722=CARTESIAN_POINT('Ctrl Pts',(18.5876737310819,38.9720335855361,9.41475419198525));
#161723=CARTESIAN_POINT('Ctrl Pts',(11.8807414105874,38.6860159016042,17.1168687193541));
#161724=CARTESIAN_POINT('Ctrl Pts',(2.3193634375443,38.3999982176723,20.7065150249882));
#161725=CARTESIAN_POINT('Ctrl Pts',(-7.7992606416846,38.1139805337404,19.3212511152432));
#161726=CARTESIAN_POINT('Ctrl Pts',(-16.0440483263025,37.8279628498086,
13.2938980186905));
#161727=CARTESIAN_POINT('Ctrl Pts',(-20.4341216976102,37.5419451658767,
4.07257679006503));
#161728=CARTESIAN_POINT('Ctrl Pts',(-19.9147295820978,37.2559274819448,
-6.12721443717201));
#161729=CARTESIAN_POINT('Ctrl Pts',(-14.6106602150796,36.9699097980129,
-14.8548921115204));
#161730=CARTESIAN_POINT('Ctrl Pts',(-5.7962597713777,36.6838921140809,-20.013559984459));
#161731=CARTESIAN_POINT('Ctrl Pts',(4.41073962169874,36.3978744301493,-20.3638058354295));
#161732=CARTESIAN_POINT('Ctrl Pts',(13.5580226971577,36.1118567462172,-15.8214800569868));
#161733=CARTESIAN_POINT('Ctrl Pts',(19.4478793535808,35.8258390622853,-7.47791403802881));
#161734=CARTESIAN_POINT('Ctrl Pts',(20.665223683721,35.5398213783534,2.66228265747081));
#161735=CARTESIAN_POINT('Ctrl Pts',(16.9175777119781,35.2538036944215,12.1628432056794));
#161736=CARTESIAN_POINT('Ctrl Pts',(9.10534615878145,34.9677860104897,18.7411825947217));
#161737=CARTESIAN_POINT('Ctrl Pts',(-0.894522231390956,34.6817683265579,
20.816795492637));
#161738=CARTESIAN_POINT('Ctrl Pts',(-10.6794689669763,34.395750642626,17.8910094310093));
#161739=CARTESIAN_POINT('Ctrl Pts',(-17.8985962907561,34.109732958694,10.66674742149));
#161740=CARTESIAN_POINT('Ctrl Pts',(-20.8174176065141,33.8237152747623,
0.879739869584473));
#161741=CARTESIAN_POINT('Ctrl Pts',(-18.7347260298444,33.5376975908304,
-9.11868850445582));
#161742=CARTESIAN_POINT('Ctrl Pts',(-12.150777696884,33.2516799068986,-16.9261650774874));
#161743=CARTESIAN_POINT('Ctrl Pts',(-2.64767512730806,32.9656622229665,
-20.6672153046028));
#161744=CARTESIAN_POINT('Ctrl Pts',(7.49189270466938,32.6796445390347,-19.4423502619352));
#161745=CARTESIAN_POINT('Ctrl Pts',(15.8307887047629,32.3936268551028,-13.547197410414));
#161746=CARTESIAN_POINT('Ctrl Pts',(20.3676300886669,32.1076091711709,-4.39538598078329));
#161747=CARTESIAN_POINT('Ctrl Pts',(20.1272376993497,31.9169307152162,2.4069405189339));
#161748=CARTESIAN_POINT('Ctrl Pts',(19.2065928198908,31.8215914872389,5.57734634332047));
#161749=CARTESIAN_POINT('Origin',(-19.0449515327062,37.3077299277336,2.62623118049498E-5));
#161750=CARTESIAN_POINT('Origin',(19.0460136425543,35.4932476110848,2.3386640259955E-6));
#161751=CARTESIAN_POINT('Ctrl Pts',(4.55156817900642,52.0839261505311,19.0690691497194));
#161752=CARTESIAN_POINT('Ctrl Pts',(1.40386317387558,51.9885869225538,19.8203902459809));
#161753=CARTESIAN_POINT('Ctrl Pts',(-5.26763185562588,51.7979084665993,
19.7337571402889));
#161754=CARTESIAN_POINT('Ctrl Pts',(-14.0133545070679,51.5118907826674,
14.8585471880017));
#161755=CARTESIAN_POINT('Ctrl Pts',(-19.3905261350575,51.2258730987355,
6.41492866250848));
#161756=CARTESIAN_POINT('Ctrl Pts',(-20.109810062967,50.9398554148036,-3.57064039432099));
#161757=CARTESIAN_POINT('Ctrl Pts',(-15.9971253214867,50.6538377308717,
-12.6979801411406));
#161758=CARTESIAN_POINT('Ctrl Pts',(-8.04121094733082,50.3678200469398,
-18.7747028127674));
#161759=CARTESIAN_POINT('Ctrl Pts',(1.84677603407831,50.0818023630081,-20.3405604525939));
#161760=CARTESIAN_POINT('Ctrl Pts',(11.2910070038031,49.795784679076,-17.0194758109046));
#161761=CARTESIAN_POINT('Ctrl Pts',(18.0225073459559,49.5097669951442,-9.60930018931658));
#161762=CARTESIAN_POINT('Ctrl Pts',(20.423939085836,49.2237493112122,0.109577567659922));
#161763=CARTESIAN_POINT('Ctrl Pts',(17.91835844271,48.9377316272804,9.80213398145383));
#161764=CARTESIAN_POINT('Ctrl Pts',(11.1077417659072,48.6517139433485,17.1396444529813));
#161765=CARTESIAN_POINT('Ctrl Pts',(1.6284006118405,48.3656962594167,20.3592160411455));
#161766=CARTESIAN_POINT('Ctrl Pts',(-8.24217799068105,48.0796785754847,
18.6873181477502));
#161767=CARTESIAN_POINT('Ctrl Pts',(-16.1325052533497,47.7936608915529,
12.5256390151496));
#161768=CARTESIAN_POINT('Ctrl Pts',(-20.146865906276,47.5076432076209,3.35457211097593));
#161769=CARTESIAN_POINT('Ctrl Pts',(-19.3207765349344,47.2216255236891,
-6.62245819279375));
#161770=CARTESIAN_POINT('Ctrl Pts',(-13.8527120492735,46.9356078397572,
-15.0083885959309));
#161771=CARTESIAN_POINT('Ctrl Pts',(-5.05641975063352,46.6495901558253,
-19.7884304130578));
#161772=CARTESIAN_POINT('Ctrl Pts',(4.95471888809429,46.3635724718934,-19.8141393912687));
#161773=CARTESIAN_POINT('Ctrl Pts',(13.7754456472592,46.0775547879615,-15.0793387209722));
#161774=CARTESIAN_POINT('Ctrl Pts',(19.2865085037628,45.7915371040297,-6.72160313945593));
#161775=CARTESIAN_POINT('Ctrl Pts',(20.1638293709693,45.5055194200977,3.25105277532722));
#161776=CARTESIAN_POINT('Ctrl Pts',(16.1966247061302,45.2195017361659,12.4426165722584));
#161777=CARTESIAN_POINT('Ctrl Pts',(8.33804799799026,44.9334840522339,18.6447395966312));
#161778=CARTESIAN_POINT('Ctrl Pts',(-1.52381318889717,44.6474663683021,
20.3673108781014));
#161779=CARTESIAN_POINT('Ctrl Pts',(-11.0195657480682,44.3614486843702,
17.1964685259715));
#161780=CARTESIAN_POINT('Ctrl Pts',(-17.8677771767197,44.0754310004384,
9.89403344465002));
#161781=CARTESIAN_POINT('Ctrl Pts',(-20.4231084620833,43.7894133165064,
0.21447560816814));
#161782=CARTESIAN_POINT('Ctrl Pts',(-18.071620286179,43.5033956325746,-9.51661175381702));
#161783=CARTESIAN_POINT('Ctrl Pts',(-11.3782769866108,43.2173779486426,
-16.9612550200911));
#161784=CARTESIAN_POINT('Ctrl Pts',(-1.9512092367546,42.9313602647108,-20.3308175328751));
#161785=CARTESIAN_POINT('Ctrl Pts',(7.94465254970708,42.6453425807789,-18.8157342377349));
#161786=CARTESIAN_POINT('Ctrl Pts',(15.9317463434604,42.359324896847,-12.7800163336468));
#161787=CARTESIAN_POINT('Ctrl Pts',(20.0911072945169,42.0733072129151,-3.67379459426543));
#161788=CARTESIAN_POINT('Ctrl Pts',(19.4234147901971,41.7872895289832,6.31508645456209));
#161789=CARTESIAN_POINT('Ctrl Pts',(14.0890874357509,41.5012718450514,14.7867161421463));
#161790=CARTESIAN_POINT('Ctrl Pts',(5.36974116756858,41.2152541611194,19.7057158924501));
#161791=CARTESIAN_POINT('Ctrl Pts',(-4.63972949631883,40.9292364771876,
19.8902556354018));
#161792=CARTESIAN_POINT('Ctrl Pts',(-13.5344670611836,40.6432187932557,
15.2959981828706));
#161793=CARTESIAN_POINT('Ctrl Pts',(-19.1774378101796,40.3572011093238,
7.02675160207981));
#161794=CARTESIAN_POINT('Ctrl Pts',(-20.2128716977236,40.0711834253919,
-2.93072973370433));
#161795=CARTESIAN_POINT('Ctrl Pts',(-16.391997232456,39.78516574146,-12.1840791926085));
#161796=CARTESIAN_POINT('Ctrl Pts',(-8.63281087021374,39.4991480575282,
-18.5101036064048));
#161797=CARTESIAN_POINT('Ctrl Pts',(1.20047917033355,39.2131303735962,-20.388923679344));
#161798=CARTESIAN_POINT('Ctrl Pts',(10.7453442354663,38.9271126896644,-17.3691374656916));
#161799=CARTESIAN_POINT('Ctrl Pts',(17.7085521395347,38.6410950057324,-10.1762733926574));
#161800=CARTESIAN_POINT('Ctrl Pts',(20.417135022562,38.3550773218006,-0.538476100078764));
#161801=CARTESIAN_POINT('Ctrl Pts',(18.2203336122712,38.0690596378687,9.22869449600101));
#161802=CARTESIAN_POINT('Ctrl Pts',(11.6459474807784,37.7830419539368,16.7785954808624));
#161803=CARTESIAN_POINT('Ctrl Pts',(2.27352686579039,37.4970242700049,20.2973011664126));
#161804=CARTESIAN_POINT('Ctrl Pts',(-7.64512724273414,37.211006586073,18.9394136253598));
#161805=CARTESIAN_POINT('Ctrl Pts',(-15.7269767710525,36.9249889021412,
13.0311764889123));
#161806=CARTESIAN_POINT('Ctrl Pts',(-20.0302910299972,36.6389712182093,
3.99209222467112));
#161807=CARTESIAN_POINT('Ctrl Pts',(-19.5211634351657,36.3529535342774,
-6.00612496078596));
#161808=CARTESIAN_POINT('Ctrl Pts',(-14.3219160862035,36.0669358503455,
-14.5613213338043));
#161809=CARTESIAN_POINT('Ctrl Pts',(-5.68171080823791,35.7809181664136,
-19.6180406952307));
#161810=CARTESIAN_POINT('Ctrl Pts',(4.32357209120954,35.4949004824817,-19.9613647896459));
#161811=CARTESIAN_POINT('Ctrl Pts',(13.2900813861324,35.2088827985499,-15.5088070217271));
#161812=CARTESIAN_POINT('Ctrl Pts',(19.0635393648486,34.922865114618,-7.33013127236921));
#161813=CARTESIAN_POINT('Ctrl Pts',(20.2568258479795,34.6368474306861,2.60966912218976));
#161814=CARTESIAN_POINT('Ctrl Pts',(16.5832429750661,34.3508297467542,11.9224742206728));
#161815=CARTESIAN_POINT('Ctrl Pts',(8.92540115930387,34.0648120628223,18.3708087469579));
#161816=CARTESIAN_POINT('Ctrl Pts',(-0.876844177234845,33.7787943788904,
20.4054022090749));
#161817=CARTESIAN_POINT('Ctrl Pts',(-10.4684152624767,33.4927766949586,
17.5374371860823));
#161818=CARTESIAN_POINT('Ctrl Pts',(-17.5448741099442,33.2067590110266,
10.4559451272518));
#161819=CARTESIAN_POINT('Ctrl Pts',(-20.4060120284528,32.9207413270948,
0.862353953033173));
#161820=CARTESIAN_POINT('Ctrl Pts',(-18.3644797802715,32.6347236431628,
-8.93847982641409));
#161821=CARTESIAN_POINT('Ctrl Pts',(-11.9106471574553,32.348705959231,-16.5916606313761));
#161822=CARTESIAN_POINT('Ctrl Pts',(-2.59535027396708,32.0626882752991,
-20.2587781109716));
#161823=CARTESIAN_POINT('Ctrl Pts',(7.34383368403819,31.7766705913672,-19.058119538942));
#161824=CARTESIAN_POINT('Ctrl Pts',(15.5179317080661,31.4906529074353,-13.2794700414826));
#161825=CARTESIAN_POINT('Ctrl Pts',(19.9651134630054,31.2046352235034,-4.30852186342688));
#161826=CARTESIAN_POINT('Ctrl Pts',(19.7294718512972,31.0139567675488,2.35937317582622));
#161827=CARTESIAN_POINT('Ctrl Pts',(18.8270212698782,30.9186175395716,5.46712367049435));
#161828=CARTESIAN_POINT('Ctrl Pts',(4.60923466564297,52.3132763189096,19.3106663702919));
#161829=CARTESIAN_POINT('Ctrl Pts',(1.42140973612548,52.2179370909323,20.0715636325291));
#161830=CARTESIAN_POINT('Ctrl Pts',(-5.33423115201537,52.0272586349777,
19.9837773980296));
#161831=CARTESIAN_POINT('Ctrl Pts',(-14.1909828203529,51.7412409510459,
15.0468266418258));
#161832=CARTESIAN_POINT('Ctrl Pts',(-19.6361852777048,51.455223267114,6.49620572739869));
#161833=CARTESIAN_POINT('Ctrl Pts',(-20.3646338079789,51.1692055831821,
-3.61588064867942));
#161834=CARTESIAN_POINT('Ctrl Pts',(-16.1998128053513,50.8831878992502,
-12.8588746283906));
#161835=CARTESIAN_POINT('Ctrl Pts',(-8.14310354398006,50.5971702153183,
-19.0125921812305));
#161836=CARTESIAN_POINT('Ctrl Pts',(1.87017823578569,50.3111525313865,-20.5982913959269));
#161837=CARTESIAN_POINT('Ctrl Pts',(11.4340717297714,50.0251348474545,-17.2351255695043));
#161838=CARTESIAN_POINT('Ctrl Pts',(18.250866979884,49.7391171635227,-9.73105753135605));
#161839=CARTESIAN_POINT('Ctrl Pts',(20.682725918283,49.4530994795907,0.110966039868867));
#161840=CARTESIAN_POINT('Ctrl Pts',(18.1453980309558,49.1670817956589,9.92633457754383));
#161841=CARTESIAN_POINT('Ctrl Pts',(11.2484853751473,48.8810641117269,17.3568170095113));
#161842=CARTESIAN_POINT('Ctrl Pts',(1.64903374001348,48.5950464277951,20.6171830439381));
#161843=CARTESIAN_POINT('Ctrl Pts',(-8.34661277492876,48.3090287438632,
18.9241009191025));
#161844=CARTESIAN_POINT('Ctrl Pts',(-16.3369165592206,48.0230110599314,
12.6843485443017));
#161845=CARTESIAN_POINT('Ctrl Pts',(-20.4021422778664,47.7369933759994,
3.39707713380373));
#161846=CARTESIAN_POINT('Ctrl Pts',(-19.5655857092066,47.4509756920676,
-6.70636985850109));
#161847=CARTESIAN_POINT('Ctrl Pts',(-14.0282366220844,47.1649580081357,
-15.1985564828789));
#161848=CARTESIAN_POINT('Ctrl Pts',(-5.12048849767038,46.8789403242038,
-20.0391651257087));
#161849=CARTESIAN_POINT('Ctrl Pts',(5.01749900683683,46.5929226402719,-20.0651998564322));
#161850=CARTESIAN_POINT('Ctrl Pts',(13.9499911940984,46.30690495634,-15.2704056010356));
#161851=CARTESIAN_POINT('Ctrl Pts',(19.530883477622,46.0208872724081,-6.80677104796723));
#161852=CARTESIAN_POINT('Ctrl Pts',(20.4193206786077,45.7348695884762,3.29224612750658));
#161853=CARTESIAN_POINT('Ctrl Pts',(16.4018484634084,45.4488519045444,12.6002741441233));
#161854=CARTESIAN_POINT('Ctrl Pts',(8.44369751261647,45.1628342206124,18.8809828623243));
#161855=CARTESIAN_POINT('Ctrl Pts',(-1.5431210801265,44.8768165366806,20.6253804537224));
#161856=CARTESIAN_POINT('Ctrl Pts',(-11.1591921657677,44.5907988527487,
17.4143610774832));
#161857=CARTESIAN_POINT('Ctrl Pts',(-18.0941757278537,44.3047811688168,
10.0193984978728));
#161858=CARTESIAN_POINT('Ctrl Pts',(-20.6818850362316,44.0187634848849,
0.217193179943345));
#161859=CARTESIAN_POINT('Ctrl Pts',(-18.3006016871084,43.732745800953,-9.63719458241672));
#161860=CARTESIAN_POINT('Ctrl Pts',(-11.5224485530389,43.4467281170211,
-17.1761672346305));
#161861=CARTESIAN_POINT('Ctrl Pts',(-1.97593256634341,43.1607104330893,
-20.5884247095969));
#161862=CARTESIAN_POINT('Ctrl Pts',(8.04531743984531,42.8746927491574,-19.054144137735));
#161863=CARTESIAN_POINT('Ctrl Pts',(16.1336138871119,42.5886750652255,-12.9419490213435));
#161864=CARTESIAN_POINT('Ctrl Pts',(20.3456771571892,42.3026573812936,-3.7203444121345));
#161865=CARTESIAN_POINT('Ctrl Pts',(19.6695244726194,42.0166396973617,6.39510348239109));
#161866=CARTESIAN_POINT('Ctrl Pts',(14.2676070664072,41.7306220134299,14.9740752678779));
#161867=CARTESIAN_POINT('Ctrl Pts',(5.43777993972656,41.4446043294979,19.9554025480964));
#161868=CARTESIAN_POINT('Ctrl Pts',(-4.69851845620041,41.1585866455661,
20.1422805522664));
#161869=CARTESIAN_POINT('Ctrl Pts',(-13.7059592228948,40.8725689616342,
15.4898103058046));
#161870=CARTESIAN_POINT('Ctrl Pts',(-19.4204307740903,40.5865512777023,
7.11578597754512));
#161871=CARTESIAN_POINT('Ctrl Pts',(-20.4689844095255,40.3005335937704,
-2.96786434529657));
#161872=CARTESIAN_POINT('Ctrl Pts',(-16.5996965107098,40.0145159098385,
-12.338460895985));
#161873=CARTESIAN_POINT('Ctrl Pts',(-8.74219525831585,39.7284982259067,
-18.7446409300108));
#161874=CARTESIAN_POINT('Ctrl Pts',(1.21569016956076,39.4424805419747,-20.6472671058653));
#161875=CARTESIAN_POINT('Ctrl Pts',(10.8814960545916,39.1564628580429,-17.5892178661681));
#161876=CARTESIAN_POINT('Ctrl Pts',(17.9329331863428,38.8704451741109,-10.3052146442302));
#161877=CARTESIAN_POINT('Ctrl Pts',(20.6758359086147,38.5844274901791,-0.545299008588625));
#161878=CARTESIAN_POINT('Ctrl Pts',(18.4511993260164,38.2984098062472,9.34562919035192));
#161879=CARTESIAN_POINT('Ctrl Pts',(11.7935106393179,38.0123921223153,16.9911932578018));
#161880=CARTESIAN_POINT('Ctrl Pts',(2.30233420892931,37.7263744383834,20.5544836648914));
#161881=CARTESIAN_POINT('Ctrl Pts',(-7.74199691564475,37.4403567544516,
19.1793906387571));
#161882=CARTESIAN_POINT('Ctrl Pts',(-15.9262497259321,37.1543390705196,
13.1962915700893));
#161883=CARTESIAN_POINT('Ctrl Pts',(-20.2840903035263,36.8683213865878,
4.04267511934457));
#161884=CARTESIAN_POINT('Ctrl Pts',(-19.7685116685971,36.5823037026558,
-6.08222720709551));
#161885=CARTESIAN_POINT('Ctrl Pts',(-14.5033858356629,36.296286018724,-14.7458245340959));
#161886=CARTESIAN_POINT('Ctrl Pts',(-5.75370247735408,36.0102683347921,
-19.8666164362585));
#161887=CARTESIAN_POINT('Ctrl Pts',(4.3783550931621,35.7242506508602,-20.2142907186351));
#161888=CARTESIAN_POINT('Ctrl Pts',(13.4584769907427,35.4382329669283,-15.705315588867));
#161889=CARTESIAN_POINT('Ctrl Pts',(19.3050891506993,35.1522152829964,-7.42300971941554));
#161890=CARTESIAN_POINT('Ctrl Pts',(20.5134954862537,34.8661975990646,2.64273568076763));
#161891=CARTESIAN_POINT('Ctrl Pts',(16.7933654979077,34.5801799151327,12.0735411205764));
#161892=CARTESIAN_POINT('Ctrl Pts',(9.03849286628228,34.2941622312008,18.6035812292506));
#161893=CARTESIAN_POINT('Ctrl Pts',(-0.887954418360535,34.0081445472689,
20.66395416719));
#161894=CARTESIAN_POINT('Ctrl Pts',(-10.6010582823044,33.722126863337,17.759650601607));
#161895=CARTESIAN_POINT('Ctrl Pts',(-17.7671810200845,33.4361091794051,
10.5884289825113));
#161896=CARTESIAN_POINT('Ctrl Pts',(-20.6645723959376,33.1500914954732,
0.873282748128081));
#161897=CARTESIAN_POINT('Ctrl Pts',(-18.5971711018825,32.8640738115414,
-9.0517414780296));
#161898=CARTESIAN_POINT('Ctrl Pts',(-12.0615659342495,32.5780561276095,
-16.8018814080699));
#161899=CARTESIAN_POINT('Ctrl Pts',(-2.62823203510157,32.2920384436776,
-20.5154892549079));
#161900=CARTESIAN_POINT('Ctrl Pts',(7.43687906663981,32.0060207597457,-19.2995671159022));
#161901=CARTESIAN_POINT('Ctrl Pts',(15.7145693588756,31.7200030758137,-13.4477989002589));
#161902=CARTESIAN_POINT('Ctrl Pts',(20.2180581748965,31.433985391882,-4.36296971266512));
#161903=CARTESIAN_POINT('Ctrl Pts',(19.9795048529764,31.2433069359273,2.38902869855275));
#161904=CARTESIAN_POINT('Ctrl Pts',(19.0655518439061,31.14796770795,5.53638986660212));
#161905=CARTESIAN_POINT('Ctrl Pts',(4.64333483241313,52.6488278526345,19.4535310737487));
#161906=CARTESIAN_POINT('Ctrl Pts',(1.43191331976194,52.5534886246572,20.2200605698449));
#161907=CARTESIAN_POINT('Ctrl Pts',(-5.37368783971419,52.3628101687026,
20.1316220182019));
#161908=CARTESIAN_POINT('Ctrl Pts',(-14.2959753053457,52.0767924847707,
15.1581479183967));
#161909=CARTESIAN_POINT('Ctrl Pts',(-19.781457688586,51.7907748008388,6.54426626762283));
#161910=CARTESIAN_POINT('Ctrl Pts',(-20.5152980983151,51.5047571169069,
-3.64263184470156));
#161911=CARTESIAN_POINT('Ctrl Pts',(-16.319663247268,51.218739432975,-12.9540083481628));
#161912=CARTESIAN_POINT('Ctrl Pts',(-8.20334878518207,50.9327217490431,
-19.1532527769858));
#161913=CARTESIAN_POINT('Ctrl Pts',(1.88401446163147,50.6467040651114,-20.7506834995274));
#161914=CARTESIAN_POINT('Ctrl Pts',(11.5186642282071,50.3606863811793,-17.3626359800956));
#161915=CARTESIAN_POINT('Ctrl Pts',(18.3858921732202,50.0746686972475,-9.80305069936693));
#161916=CARTESIAN_POINT('Ctrl Pts',(20.8357426628229,49.7886510133155,0.111787000606133));
#161917=CARTESIAN_POINT('Ctrl Pts',(18.2796429141662,49.5026333293838,9.99977245623812));
#161918=CARTESIAN_POINT('Ctrl Pts',(11.331704903508,49.2166156454518,17.4852277370491));
#161919=CARTESIAN_POINT('Ctrl Pts',(1.66123376788544,48.93059796152,20.7697148968697));
#161920=CARTESIAN_POINT('Ctrl Pts',(-8.40836341901214,48.644580277588,19.0641068636391));
#161921=CARTESIAN_POINT('Ctrl Pts',(-16.4577817687864,48.3585625936563,
12.7781910049566));
#161922=CARTESIAN_POINT('Ctrl Pts',(-20.5530831978,48.0725449097243,3.42220968805228));
#161923=CARTESIAN_POINT('Ctrl Pts',(-19.7103375425848,47.7865272257924,
-6.75598551262958));
#161924=CARTESIAN_POINT('Ctrl Pts',(-14.1320215535893,47.5005095418605,
-15.310999777436));
#161925=CARTESIAN_POINT('Ctrl Pts',(-5.15837134507747,47.2144918579286,
-20.1874206360045));
#161926=CARTESIAN_POINT('Ctrl Pts',(5.05461990836688,46.9284741739969,-20.2136479791521));
#161927=CARTESIAN_POINT('Ctrl Pts',(14.0531972433629,46.6424564900648,-15.3833804560538));
#161928=CARTESIAN_POINT('Ctrl Pts',(19.6753785740091,46.356438806133,-6.85712949897131));
#161929=CARTESIAN_POINT('Ctrl Pts',(20.5703886890794,46.070421122201,3.31660311177077));
#161930=CARTESIAN_POINT('Ctrl Pts',(16.5231940583172,45.7844034382693,12.693494598236));
#161931=CARTESIAN_POINT('Ctrl Pts',(8.50616641666698,45.4983857543372,19.0206698069403));
#161932=CARTESIAN_POINT('Ctrl Pts',(-1.5545375339431,45.2123680704055,20.7779729537068));
#161933=CARTESIAN_POINT('Ctrl Pts',(-11.2417510807025,44.9263503864735,
17.5431975320836));
#161934=CARTESIAN_POINT('Ctrl Pts',(-18.2280416468685,44.6403327025417,
10.0935248912531));
#161935=CARTESIAN_POINT('Ctrl Pts',(-20.8348955733777,44.3543150186097,
0.218800037590477));
#161936=CARTESIAN_POINT('Ctrl Pts',(-18.4359948047731,44.0682973346779,
-9.70849332124317));
#161937=CARTESIAN_POINT('Ctrl Pts',(-11.6076949432615,43.782279650746,-17.3032414626362));
#161938=CARTESIAN_POINT('Ctrl Pts',(-1.99055108408545,43.4962619668141,
-20.7407438003514));
#161939=CARTESIAN_POINT('Ctrl Pts',(8.10483901347483,43.2102442828823,-19.1951121792973));
#161940=CARTESIAN_POINT('Ctrl Pts',(16.252975005436,42.9242265989503,-13.0376972845219));
#161941=CARTESIAN_POINT('Ctrl Pts',(20.4962003316951,42.6382089150184,-3.74786859070293));
#161942=CARTESIAN_POINT('Ctrl Pts',(19.8150452749877,42.3521912310866,6.44241629827955));
#161943=CARTESIAN_POINT('Ctrl Pts',(14.373162929289,42.0661735471547,15.0848577858151));
#161944=CARTESIAN_POINT('Ctrl Pts',(5.47801020055637,41.7801558632228,20.1030383587346));
#161945=CARTESIAN_POINT('Ctrl Pts',(-4.73327944783703,41.4941381792909,
20.2912989401575));
#161946=CARTESIAN_POINT('Ctrl Pts',(-13.8073598534042,41.208120495359,15.6044083799661));
#161947=CARTESIAN_POINT('Ctrl Pts',(-19.564108709595,40.9221028114271,7.16843060992428));
#161948=CARTESIAN_POINT('Ctrl Pts',(-20.6204198465685,40.6360851274952,
-2.98982145978855));
#161949=CARTESIAN_POINT('Ctrl Pts',(-16.7225058424083,40.3500674435634,
-12.4297443803455));
#161950=CARTESIAN_POINT('Ctrl Pts',(-8.80687253458763,40.0640497596315,
-18.8833191777762));
#161951=CARTESIAN_POINT('Ctrl Pts',(1.22468419527562,39.7780320756995,-20.8000215296006));
#161952=CARTESIAN_POINT('Ctrl Pts',(10.9620004937833,39.4920143917677,-17.7193479616101));
#161953=CARTESIAN_POINT('Ctrl Pts',(18.0656061866345,39.2059967078358,-10.3814555877109));
#161954=CARTESIAN_POINT('Ctrl Pts',(20.8288016925738,38.9199790239039,-0.549333287575659));
#161955=CARTESIAN_POINT('Ctrl Pts',(18.5877066083516,38.633961339972,9.41477084450422));
#161956=CARTESIAN_POINT('Ctrl Pts',(11.8807624248589,38.3479436560402,17.116898995096));
#161957=CARTESIAN_POINT('Ctrl Pts',(2.3193675399518,38.0619259721082,20.7065516500316));
#161958=CARTESIAN_POINT('Ctrl Pts',(-7.79927443674871,37.7759082881764,
19.3212852899728));
#161959=CARTESIAN_POINT('Ctrl Pts',(-16.0440767045196,37.4898906042444,
13.2939215326424));
#161960=CARTESIAN_POINT('Ctrl Pts',(-20.4341578407632,37.2038729203126,
4.07258399322897));
#161961=CARTESIAN_POINT('Ctrl Pts',(-19.9147648067323,36.9178552363807,
-6.12722527423572));
#161962=CARTESIAN_POINT('Ctrl Pts',(-14.6106860577191,36.6318375524488,
-14.8549183874744));
#161963=CARTESIAN_POINT('Ctrl Pts',(-5.79627002405195,36.3458198685169,
-20.013595381584));
#161964=CARTESIAN_POINT('Ctrl Pts',(4.41074742414779,36.0598021845851,-20.3638418586735));
#161965=CARTESIAN_POINT('Ctrl Pts',(13.5580466763955,35.7737845006532,-15.8215080327013));
#161966=CARTESIAN_POINT('Ctrl Pts',(19.4479137558519,35.4877668167213,-7.47792728230081));
#161967=CARTESIAN_POINT('Ctrl Pts',(20.6652602287124,35.2017491327894,2.6622874015416));
#161968=CARTESIAN_POINT('Ctrl Pts',(16.9176076491828,34.9157314488575,12.1628646487976));
#161969=CARTESIAN_POINT('Ctrl Pts',(9.10536223617151,34.6297137649256,18.7412158835562));
#161970=CARTESIAN_POINT('Ctrl Pts',(-0.894523757974762,34.3436960809937,
20.8168320330279));
#161971=CARTESIAN_POINT('Ctrl Pts',(-10.6794879675477,34.0576783970618,
17.8910416345902));
#161972=CARTESIAN_POINT('Ctrl Pts',(-17.8986277273815,33.77166071313,10.6667651730082));
#161973=CARTESIAN_POINT('Ctrl Pts',(-20.8174548706982,33.485643029198,0.87974365336597));
#161974=CARTESIAN_POINT('Ctrl Pts',(-18.7347582824649,33.1996253452662,
-9.11870908232498));
#161975=CARTESIAN_POINT('Ctrl Pts',(-12.1508009557936,32.9136076613343,
-16.9261861304073));
#161976=CARTESIAN_POINT('Ctrl Pts',(-2.64767628064649,32.6275899774024,
-20.6672696099815));
#161977=CARTESIAN_POINT('Ctrl Pts',(7.49189889527313,32.3415722934706,-19.4423491432971));
#161978=CARTESIAN_POINT('Ctrl Pts',(15.8308309571317,32.0555546095386,-13.5472930673906));
#161979=CARTESIAN_POINT('Ctrl Pts',(20.3676357113059,31.7695369256068,-4.39524079135433));
#161980=CARTESIAN_POINT('Ctrl Pts',(20.1273213104426,31.5788584696522,2.40669110392493));
#161981=CARTESIAN_POINT('Ctrl Pts',(19.2066031343271,31.4835192416749,5.57734933849949));
#161982=CARTESIAN_POINT('Ctrl Pts',(4.64333233878899,52.9869051594389,19.4535206265601));
#161983=CARTESIAN_POINT('Ctrl Pts',(1.4321664852399,52.8915659314616,20.2199890997598));
#161984=CARTESIAN_POINT('Ctrl Pts',(-5.37383259039818,52.700887475507,20.1316093905918));
#161985=CARTESIAN_POINT('Ctrl Pts',(-14.2958777181062,52.4148697915752,
15.1581103341471));
#161986=CARTESIAN_POINT('Ctrl Pts',(-19.7814585069911,52.1288521076432,
6.54426003013162));
#161987=CARTESIAN_POINT('Ctrl Pts',(-20.5152439111901,51.8428344237114,
-3.6426280701893));
#161988=CARTESIAN_POINT('Ctrl Pts',(-16.319643341819,51.5568167397795,-12.9539840993653));
#161989=CARTESIAN_POINT('Ctrl Pts',(-8.20332978855467,51.2707990558476,
-19.1532195677804));
#161990=CARTESIAN_POINT('Ctrl Pts',(1.88400888265465,50.9847813719157,-20.7506464609989));
#161991=CARTESIAN_POINT('Ctrl Pts',(11.5186449790093,50.6987636879838,-17.3626054369395));
#161992=CARTESIAN_POINT('Ctrl Pts',(18.3858590891679,50.4127460040519,-9.80303327585338));
#161993=CARTESIAN_POINT('Ctrl Pts',(20.835706090807,50.12672832012,0.111786760830759));
#161994=CARTESIAN_POINT('Ctrl Pts',(18.2796104400878,49.8407106361882,9.99975478979293));
#161995=CARTESIAN_POINT('Ctrl Pts',(11.3316849308143,49.5546929522563,17.4851967988074));
#161996=CARTESIAN_POINT('Ctrl Pts',(1.66123079410274,49.2686752683244,20.7696781648804));
#161997=CARTESIAN_POINT('Ctrl Pts',(-8.40834852865135,48.9826575843925,
19.0640731405904));
#161998=CARTESIAN_POINT('Ctrl Pts',(-16.4577526673012,48.6966399004606,
12.7781684043412));
#161999=CARTESIAN_POINT('Ctrl Pts',(-20.5530468392626,48.4106222165288,
3.4222036342186));
#162000=CARTESIAN_POINT('Ctrl Pts',(-19.7103026813588,48.1246045325968,
-6.75597356237679));
#162001=CARTESIAN_POINT('Ctrl Pts',(-14.1319965558935,47.838586848665,-15.3109726956559));
#162002=CARTESIAN_POINT('Ctrl Pts',(-5.15836222155889,47.552569164733,-20.1873849286096));
#162003=CARTESIAN_POINT('Ctrl Pts',(5.05461096808417,47.2665514808012,-20.2136122254913));
#162004=CARTESIAN_POINT('Ctrl Pts',(14.0531723860655,46.9805337968693,-15.3833532460604));
#162005=CARTESIAN_POINT('Ctrl Pts',(19.6753437724624,46.6945161129374,-6.85711737015834));
#162006=CARTESIAN_POINT('Ctrl Pts',(20.5703523043425,46.4084984290055,3.31659724540094));
#162007=CARTESIAN_POINT('Ctrl Pts',(16.523164832271,46.1224807450737,12.6934721461046));
#162008=CARTESIAN_POINT('Ctrl Pts',(8.50615137103444,45.8364630611416,19.0206361633673));
#162009=CARTESIAN_POINT('Ctrl Pts',(-1.55453478428792,45.5504453772099,
20.7779362018313));
#162010=CARTESIAN_POINT('Ctrl Pts',(-11.2417311964057,45.264427693278,17.5431665018481));
#162011=CARTESIAN_POINT('Ctrl Pts',(-18.228009405286,44.9784100093461,10.0935070379251));
#162012=CARTESIAN_POINT('Ctrl Pts',(-20.8348587208192,44.6923923254142,
0.218799650579203));
#162013=CARTESIAN_POINT('Ctrl Pts',(-18.435962195366,44.4063746414823,-9.7084761489554));
#162014=CARTESIAN_POINT('Ctrl Pts',(-11.6076744116846,44.1203569575504,
-17.3032108568324));
#162015=CARTESIAN_POINT('Ctrl Pts',(-1.99054756321813,43.8343392736186,
-20.7407071143272));
#162016=CARTESIAN_POINT('Ctrl Pts',(8.10482467771502,43.5483215896867,-19.1950782271713));
#162017=CARTESIAN_POINT('Ctrl Pts',(16.2529462573331,43.2623039057547,-13.0376742235707));
#162018=CARTESIAN_POINT('Ctrl Pts',(20.4961640782169,42.9762862218229,-3.74786196150974));
#162019=CARTESIAN_POINT('Ctrl Pts',(19.8150102263299,42.690268537891,6.44240490299675));
#162020=CARTESIAN_POINT('Ctrl Pts',(14.3731375061792,42.4042508539592,15.0848311038666));
#162021=CARTESIAN_POINT('Ctrl Pts',(5.47800051110562,42.1182331700272,20.1030028006775));
#162022=CARTESIAN_POINT('Ctrl Pts',(-4.73327107565875,41.8322154860954,
20.2912630491069));
#162023=CARTESIAN_POINT('Ctrl Pts',(-13.8073354310814,41.5461978021635,
15.6043807790416));
#162024=CARTESIAN_POINT('Ctrl Pts',(-19.5640741047913,41.2601801182316,
7.16841793047448));
#162025=CARTESIAN_POINT('Ctrl Pts',(-20.620383373372,40.9741624342997,-2.98981617142159));
#162026=CARTESIAN_POINT('Ctrl Pts',(-16.7224762638038,40.6881447503678,
-12.4297223947356));
#162027=CARTESIAN_POINT('Ctrl Pts',(-8.80685695707791,40.4021270664359,
-18.8832857771462));
#162028=CARTESIAN_POINT('Ctrl Pts',(1.22468202906633,40.116109382504,-20.7999847387269));
#162029=CARTESIAN_POINT('Ctrl Pts',(10.961981104304,39.8300916985722,-17.7193166198));
#162030=CARTESIAN_POINT('Ctrl Pts',(18.0655742323679,39.5440740146402,-10.3814372250962));
#162031=CARTESIAN_POINT('Ctrl Pts',(20.8287648507928,39.2580563307084,-0.549332315915957));
#162032=CARTESIAN_POINT('Ctrl Pts',(18.5876737306,38.9720386467765,9.41475419174112));
#162033=CARTESIAN_POINT('Ctrl Pts',(11.8807414102793,38.6860209628446,17.1168687189102));
#162034=CARTESIAN_POINT('Ctrl Pts',(2.31936343748416,38.4000032789127,20.7065150244513));
#162035=CARTESIAN_POINT('Ctrl Pts',(-7.79926064148237,38.1139855949808,
19.3212511147423));
#162036=CARTESIAN_POINT('Ctrl Pts',(-16.0440483258864,37.8279679110489,
13.2938980183456));
#162037=CARTESIAN_POINT('Ctrl Pts',(-20.4341216970804,37.5419502271171,
4.07257678995944));
#162038=CARTESIAN_POINT('Ctrl Pts',(-19.9147295815814,37.2559325431851,
-6.12721443701315));
#162039=CARTESIAN_POINT('Ctrl Pts',(-14.6106602147007,36.9699148592533,
-14.8548921111352));
#162040=CARTESIAN_POINT('Ctrl Pts',(-5.7962597712274,36.6838971753213,-20.0135599839401));
#162041=CARTESIAN_POINT('Ctrl Pts',(4.41073962158435,36.3978794913895,-20.3638058349016));
#162042=CARTESIAN_POINT('Ctrl Pts',(13.5580226968062,36.1118618074576,-15.8214800565767));
#162043=CARTESIAN_POINT('Ctrl Pts',(19.4478793530763,35.8258441235257,-7.47791403783464));
#162044=CARTESIAN_POINT('Ctrl Pts',(20.6652236831854,35.5398264395938,2.66228265740125));
#162045=CARTESIAN_POINT('Ctrl Pts',(16.9175777115393,35.2538087556619,12.162843205365));
#162046=CARTESIAN_POINT('Ctrl Pts',(9.10534615854576,34.9677910717301,18.7411825942337));
#162047=CARTESIAN_POINT('Ctrl Pts',(-0.894522231368594,34.6817733877981,
20.8167954921014));
#162048=CARTESIAN_POINT('Ctrl Pts',(-10.6794689666977,34.3957557038663,
17.891009430537));
#162049=CARTESIAN_POINT('Ctrl Pts',(-17.8985962902953,34.1097380199344,
10.66674742123));
#162050=CARTESIAN_POINT('Ctrl Pts',(-20.8174176059676,33.8237203360026,
0.879739869528311));
#162051=CARTESIAN_POINT('Ctrl Pts',(-18.7347260293719,33.5377026520706,
-9.11868850415275));
#162052=CARTESIAN_POINT('Ctrl Pts',(-12.1507776965424,33.2516849681388,
-16.9261650771815));
#162053=CARTESIAN_POINT('Ctrl Pts',(-2.64767512729225,32.9656672842068,
-20.6672153038012));
#162054=CARTESIAN_POINT('Ctrl Pts',(7.49189270458082,32.679649600275,-19.4423502619628));
#162055=CARTESIAN_POINT('Ctrl Pts',(15.8307887041391,32.3936319163431,-13.5471974089893));
#162056=CARTESIAN_POINT('Ctrl Pts',(20.367630088594,32.1076142324112,-4.3953859829593));
#162057=CARTESIAN_POINT('Ctrl Pts',(20.1272376981091,31.9169357764566,2.40694052266916));
#162058=CARTESIAN_POINT('Ctrl Pts',(19.2065928197469,31.8215965484793,5.57734634327869));
#162059=CARTESIAN_POINT('Origin',(-19.0475458292466,33.6787329315757,6.55776990852568E-5));
#162060=CARTESIAN_POINT('Ctrl Pts',(4.55156817900642,52.0839261505311,19.0690691497194));
#162061=CARTESIAN_POINT('Ctrl Pts',(1.40386317387558,51.9885869225538,19.8203902459809));
#162062=CARTESIAN_POINT('Ctrl Pts',(-5.26763185562588,51.7979084665993,
19.7337571402889));
#162063=CARTESIAN_POINT('Ctrl Pts',(-14.0133545070679,51.5118907826674,
14.8585471880017));
#162064=CARTESIAN_POINT('Ctrl Pts',(-19.3905261350575,51.2258730987355,
6.41492866250848));
#162065=CARTESIAN_POINT('Ctrl Pts',(-20.109810062967,50.9398554148036,-3.57064039432099));
#162066=CARTESIAN_POINT('Ctrl Pts',(-15.9971253214867,50.6538377308717,
-12.6979801411406));
#162067=CARTESIAN_POINT('Ctrl Pts',(-8.04121094733082,50.3678200469398,
-18.7747028127674));
#162068=CARTESIAN_POINT('Ctrl Pts',(1.84677603407831,50.0818023630081,-20.3405604525939));
#162069=CARTESIAN_POINT('Ctrl Pts',(11.2910070038031,49.795784679076,-17.0194758109046));
#162070=CARTESIAN_POINT('Ctrl Pts',(18.0225073459559,49.5097669951442,-9.60930018931658));
#162071=CARTESIAN_POINT('Ctrl Pts',(20.423939085836,49.2237493112122,0.109577567659922));
#162072=CARTESIAN_POINT('Ctrl Pts',(17.91835844271,48.9377316272804,9.80213398145383));
#162073=CARTESIAN_POINT('Ctrl Pts',(11.1077417659072,48.6517139433485,17.1396444529813));
#162074=CARTESIAN_POINT('Ctrl Pts',(1.6284006118405,48.3656962594167,20.3592160411455));
#162075=CARTESIAN_POINT('Ctrl Pts',(-8.24217799068105,48.0796785754847,
18.6873181477502));
#162076=CARTESIAN_POINT('Ctrl Pts',(-16.1325052533497,47.7936608915529,
12.5256390151496));
#162077=CARTESIAN_POINT('Ctrl Pts',(-20.146865906276,47.5076432076209,3.35457211097593));
#162078=CARTESIAN_POINT('Ctrl Pts',(-19.3207765349344,47.2216255236891,
-6.62245819279375));
#162079=CARTESIAN_POINT('Ctrl Pts',(-13.8527120492735,46.9356078397572,
-15.0083885959309));
#162080=CARTESIAN_POINT('Ctrl Pts',(-5.05641975063352,46.6495901558253,
-19.7884304130578));
#162081=CARTESIAN_POINT('Ctrl Pts',(4.95471888809429,46.3635724718934,-19.8141393912687));
#162082=CARTESIAN_POINT('Ctrl Pts',(13.7754456472592,46.0775547879615,-15.0793387209722));
#162083=CARTESIAN_POINT('Ctrl Pts',(19.2865085037628,45.7915371040297,-6.72160313945593));
#162084=CARTESIAN_POINT('Ctrl Pts',(20.1638293709693,45.5055194200977,3.25105277532722));
#162085=CARTESIAN_POINT('Ctrl Pts',(16.1966247061302,45.2195017361659,12.4426165722584));
#162086=CARTESIAN_POINT('Ctrl Pts',(8.33804799799026,44.9334840522339,18.6447395966312));
#162087=CARTESIAN_POINT('Ctrl Pts',(-1.52381318889717,44.6474663683021,
20.3673108781014));
#162088=CARTESIAN_POINT('Ctrl Pts',(-11.0195657480682,44.3614486843702,
17.1964685259715));
#162089=CARTESIAN_POINT('Ctrl Pts',(-17.8677771767197,44.0754310004384,
9.89403344465002));
#162090=CARTESIAN_POINT('Ctrl Pts',(-20.4231084620833,43.7894133165064,
0.21447560816814));
#162091=CARTESIAN_POINT('Ctrl Pts',(-18.071620286179,43.5033956325746,-9.51661175381702));
#162092=CARTESIAN_POINT('Ctrl Pts',(-11.3782769866108,43.2173779486426,
-16.9612550200911));
#162093=CARTESIAN_POINT('Ctrl Pts',(-1.9512092367546,42.9313602647108,-20.3308175328751));
#162094=CARTESIAN_POINT('Ctrl Pts',(7.94465254970708,42.6453425807789,-18.8157342377349));
#162095=CARTESIAN_POINT('Ctrl Pts',(15.9317463434604,42.359324896847,-12.7800163336468));
#162096=CARTESIAN_POINT('Ctrl Pts',(20.0911072945169,42.0733072129151,-3.67379459426543));
#162097=CARTESIAN_POINT('Ctrl Pts',(19.4234147901971,41.7872895289832,6.31508645456209));
#162098=CARTESIAN_POINT('Ctrl Pts',(14.0890874357509,41.5012718450514,14.7867161421463));
#162099=CARTESIAN_POINT('Ctrl Pts',(5.36974116756858,41.2152541611194,19.7057158924501));
#162100=CARTESIAN_POINT('Ctrl Pts',(-4.63972949631883,40.9292364771876,
19.8902556354018));
#162101=CARTESIAN_POINT('Ctrl Pts',(-13.5344670611836,40.6432187932557,
15.2959981828706));
#162102=CARTESIAN_POINT('Ctrl Pts',(-19.1774378101796,40.3572011093238,
7.02675160207981));
#162103=CARTESIAN_POINT('Ctrl Pts',(-20.2128716977236,40.0711834253919,
-2.93072973370433));
#162104=CARTESIAN_POINT('Ctrl Pts',(-16.391997232456,39.78516574146,-12.1840791926085));
#162105=CARTESIAN_POINT('Ctrl Pts',(-8.63281087021374,39.4991480575282,
-18.5101036064048));
#162106=CARTESIAN_POINT('Ctrl Pts',(1.20047917033355,39.2131303735962,-20.388923679344));
#162107=CARTESIAN_POINT('Ctrl Pts',(10.7453442354663,38.9271126896644,-17.3691374656916));
#162108=CARTESIAN_POINT('Ctrl Pts',(17.7085521395347,38.6410950057324,-10.1762733926574));
#162109=CARTESIAN_POINT('Ctrl Pts',(20.417135022562,38.3550773218006,-0.538476100078764));
#162110=CARTESIAN_POINT('Ctrl Pts',(18.2203336122712,38.0690596378687,9.22869449600101));
#162111=CARTESIAN_POINT('Ctrl Pts',(11.6459474807784,37.7830419539368,16.7785954808624));
#162112=CARTESIAN_POINT('Ctrl Pts',(2.27352686579039,37.4970242700049,20.2973011664126));
#162113=CARTESIAN_POINT('Ctrl Pts',(-7.64512724273414,37.211006586073,18.9394136253598));
#162114=CARTESIAN_POINT('Ctrl Pts',(-15.7269767710525,36.9249889021412,
13.0311764889123));
#162115=CARTESIAN_POINT('Ctrl Pts',(-20.0302910299972,36.6389712182093,
3.99209222467112));
#162116=CARTESIAN_POINT('Ctrl Pts',(-19.5211634351657,36.3529535342774,
-6.00612496078596));
#162117=CARTESIAN_POINT('Ctrl Pts',(-14.3219160862035,36.0669358503455,
-14.5613213338043));
#162118=CARTESIAN_POINT('Ctrl Pts',(-5.68171080823791,35.7809181664136,
-19.6180406952307));
#162119=CARTESIAN_POINT('Ctrl Pts',(4.32357209120954,35.4949004824817,-19.9613647896459));
#162120=CARTESIAN_POINT('Ctrl Pts',(13.2900813861324,35.2088827985499,-15.5088070217271));
#162121=CARTESIAN_POINT('Ctrl Pts',(19.0635393648486,34.922865114618,-7.33013127236921));
#162122=CARTESIAN_POINT('Ctrl Pts',(20.2568258479795,34.6368474306861,2.60966912218976));
#162123=CARTESIAN_POINT('Ctrl Pts',(16.5832429750661,34.3508297467542,11.9224742206728));
#162124=CARTESIAN_POINT('Ctrl Pts',(8.92540115930387,34.0648120628223,18.3708087469579));
#162125=CARTESIAN_POINT('Ctrl Pts',(-0.876844177234845,33.7787943788904,
20.4054022090749));
#162126=CARTESIAN_POINT('Ctrl Pts',(-10.4684152624767,33.4927766949586,
17.5374371860823));
#162127=CARTESIAN_POINT('Ctrl Pts',(-17.5448741099442,33.2067590110266,
10.4559451272518));
#162128=CARTESIAN_POINT('Ctrl Pts',(-20.4060120284528,32.9207413270948,
0.862353953033173));
#162129=CARTESIAN_POINT('Ctrl Pts',(-18.3644797802715,32.6347236431628,
-8.93847982641409));
#162130=CARTESIAN_POINT('Ctrl Pts',(-11.9106471574553,32.348705959231,-16.5916606313761));
#162131=CARTESIAN_POINT('Ctrl Pts',(-2.59535027396708,32.0626882752991,
-20.2587781109716));
#162132=CARTESIAN_POINT('Ctrl Pts',(7.34383368403819,31.7766705913672,-19.058119538942));
#162133=CARTESIAN_POINT('Ctrl Pts',(15.5179317080661,31.4906529074353,-13.2794700414826));
#162134=CARTESIAN_POINT('Ctrl Pts',(19.9651134630054,31.2046352235034,-4.30852186342688));
#162135=CARTESIAN_POINT('Ctrl Pts',(19.7294718512972,31.0139567675488,2.35937317582622));
#162136=CARTESIAN_POINT('Ctrl Pts',(18.8270212698782,30.9186175395716,5.46712367049435));
#162137=CARTESIAN_POINT('Ctrl Pts',(4.60923255731251,52.3132679336935,19.3106575373144));
#162138=CARTESIAN_POINT('Ctrl Pts',(1.42140909460986,52.2179287057162,20.0715544494397));
#162139=CARTESIAN_POINT('Ctrl Pts',(-5.33422871709462,52.0272502497616,
19.9837682570995));
#162140=CARTESIAN_POINT('Ctrl Pts',(-14.1909763261272,51.7412325658298,
15.0468197581863));
#162141=CARTESIAN_POINT('Ctrl Pts',(-19.6361762962204,51.4552148818979,
6.49620275584759));
#162142=CARTESIAN_POINT('Ctrl Pts',(-20.3646244914297,51.169197197966,-3.61587899466143));
#162143=CARTESIAN_POINT('Ctrl Pts',(-16.1998053949433,50.8831795140341,
-12.8588687459663));
#162144=CARTESIAN_POINT('Ctrl Pts',(-8.14309981870949,50.5971618301022,
-19.012583483815));
#162145=CARTESIAN_POINT('Ctrl Pts',(1.87017738018346,50.3111441461704,-20.5982819730884));
#162146=CARTESIAN_POINT('Ctrl Pts',(11.4340664992166,50.0251264622384,-17.2351176851857));
#162147=CARTESIAN_POINT('Ctrl Pts',(18.2508586308826,49.7391087783066,-9.73105307981533));
#162148=CARTESIAN_POINT('Ctrl Pts',(20.6827164568402,49.4530910943746,0.110965989105271));
#162149=CARTESIAN_POINT('Ctrl Pts',(18.1453897302164,49.1670734104428,9.9263300366759));
#162150=CARTESIAN_POINT('Ctrl Pts',(11.2484802294543,48.8810557265108,17.356809069518));
#162151=CARTESIAN_POINT('Ctrl Pts',(1.64903298565068,48.595038042579,20.617173612469));
#162152=CARTESIAN_POINT('Ctrl Pts',(-8.34660895671389,48.3090203586471,
18.924092262145));
#162153=CARTESIAN_POINT('Ctrl Pts',(-16.3369090857883,48.0230026747153,
12.684342741761));
#162154=CARTESIAN_POINT('Ctrl Pts',(-20.4021329447687,47.7369849907833,
3.39707557978788));
#162155=CARTESIAN_POINT('Ctrl Pts',(-19.5655767587977,47.4509673068515,
-6.706366790627));
#162156=CARTESIAN_POINT('Ctrl Pts',(-14.028230204773,47.1649496229196,-15.1985495301968));
#162157=CARTESIAN_POINT('Ctrl Pts',(-5.12048615526843,46.8789319389877,
-20.0391559586575));
#162158=CARTESIAN_POINT('Ctrl Pts',(5.01749671154811,46.5929142550558,-20.0651906774713));
#162159=CARTESIAN_POINT('Ctrl Pts',(13.9499848125809,46.3068965711239,-15.2703986154856));
#162160=CARTESIAN_POINT('Ctrl Pts',(19.5308745430877,46.020878887192,-6.80676793416394));
#162161=CARTESIAN_POINT('Ctrl Pts',(20.4193113376518,45.7348612032601,3.2922446214464));
#162162=CARTESIAN_POINT('Ctrl Pts',(16.4018409602723,45.4488435193283,12.600268380043));
#162163=CARTESIAN_POINT('Ctrl Pts',(8.44369364999015,45.1628258353963,18.8809742250915));
#162164=CARTESIAN_POINT('Ctrl Pts',(-1.54312037421536,44.8768081514645,
20.6253710185031));
#162165=CARTESIAN_POINT('Ctrl Pts',(-11.1591870609201,44.5907904675326,
17.4143531111663));
#162166=CARTESIAN_POINT('Ctrl Pts',(-18.094167450551,44.3047727836007,10.0193939144315));
#162167=CARTESIAN_POINT('Ctrl Pts',(-20.6818755751639,44.0187550996688,
0.217193080586861));
#162168=CARTESIAN_POINT('Ctrl Pts',(-18.3005933153748,43.7327374157369,
-9.63719017381711));
#162169=CARTESIAN_POINT('Ctrl Pts',(-11.5224432820172,43.446719731805,-17.1761593772771));
#162170=CARTESIAN_POINT('Ctrl Pts',(-1.97593166243974,43.1607020478732,
-20.5884152912833));
#162171=CARTESIAN_POINT('Ctrl Pts',(8.04531375946063,42.8746843639413,-19.0541354212884));
#162172=CARTESIAN_POINT('Ctrl Pts',(16.1336065066815,42.5886666800094,-12.9419431009617));
#162173=CARTESIAN_POINT('Ctrl Pts',(20.345667849922,42.3026489960775,-3.72034271023788));
#162174=CARTESIAN_POINT('Ctrl Pts',(19.6695154746628,42.0166313121456,6.3951005569079));
#162175=CARTESIAN_POINT('Ctrl Pts',(14.2676005395942,41.7306136282138,14.9740684178862));
#162176=CARTESIAN_POINT('Ctrl Pts',(5.43777745217748,41.4445959442818,19.955393419363));
#162177=CARTESIAN_POINT('Ctrl Pts',(-4.69851630683148,41.15857826035,20.1422713380444));
#162178=CARTESIAN_POINT('Ctrl Pts',(-13.7059529530113,40.8725605764181,
15.4898032198865));
#162179=CARTESIAN_POINT('Ctrl Pts',(-19.4204218900834,40.5865428924862,
7.11578272238087));
#162180=CARTESIAN_POINT('Ctrl Pts',(-20.4689750458506,40.3005252085543,
-2.96786298762703));
#162181=CARTESIAN_POINT('Ctrl Pts',(-16.5996889170668,40.0145075246224,
-12.3384552516729));
#162182=CARTESIAN_POINT('Ctrl Pts',(-8.74219125913972,39.7284898406906,
-18.7446323551485));
#162183=CARTESIAN_POINT('Ctrl Pts',(1.21568961343509,39.4424721567586,-20.6472576606339));
#162184=CARTESIAN_POINT('Ctrl Pts',(10.881491076778,39.1564544728268,-17.5892098198619));
#162185=CARTESIAN_POINT('Ctrl Pts',(17.9329249828016,38.8704367888948,-10.3052099300404));
#162186=CARTESIAN_POINT('Ctrl Pts',(20.6758264503142,38.584419104963,-0.545298759137919));
#162187=CARTESIAN_POINT('Ctrl Pts',(18.451190885391,38.2984014210311,9.34562491513086));
#162188=CARTESIAN_POINT('Ctrl Pts',(11.793505244297,38.0123837370992,16.9911854850659));
#162189=CARTESIAN_POINT('Ctrl Pts',(2.30233315571101,37.7263660531673,20.5544742621044));
#162190=CARTESIAN_POINT('Ctrl Pts',(-7.74199337401609,37.4403483692355,
19.1793818650155));
#162191=CARTESIAN_POINT('Ctrl Pts',(-15.9262424403617,37.1543306853035,
13.1962855333568));
#162192=CARTESIAN_POINT('Ctrl Pts',(-20.2840810244325,36.8683130013717,
4.04267326999561));
#162193=CARTESIAN_POINT('Ctrl Pts',(-19.7685026253582,36.5822953174397,
-6.08222442473971));
#162194=CARTESIAN_POINT('Ctrl Pts',(-14.5033792009913,36.2962776335079,
-14.7458177885191));
#162195=CARTESIAN_POINT('Ctrl Pts',(-5.75369984528409,36.010259949576,-19.866607348141));
#162196=CARTESIAN_POINT('Ctrl Pts',(4.37835309025404,35.7242422656441,-20.2142814714714));
#162197=CARTESIAN_POINT('Ctrl Pts',(13.4584708340718,35.4382245817122,-15.7053084043649));
#162198=CARTESIAN_POINT('Ctrl Pts',(19.3050803194561,35.1522068977803,-7.42300632370911));
#162199=CARTESIAN_POINT('Ctrl Pts',(20.5134861022172,34.8661892138485,2.64273447182919));
#162200=CARTESIAN_POINT('Ctrl Pts',(16.7933578156689,34.5801715299166,12.073535597456));
#162201=CARTESIAN_POINT('Ctrl Pts',(9.03848873156375,34.2941538459847,18.6035727189121));
#162202=CARTESIAN_POINT('Ctrl Pts',(-0.887954012161699,34.0081361620528,
20.6639447143345));
#162203=CARTESIAN_POINT('Ctrl Pts',(-10.6010534327751,33.7221184781209,
17.7596424773162));
#162204=CARTESIAN_POINT('Ctrl Pts',(-17.7671728923755,33.436100794189,10.5884241388012));
#162205=CARTESIAN_POINT('Ctrl Pts',(-20.6645629427746,33.1500831102571,
0.873282348563049));
#162206=CARTESIAN_POINT('Ctrl Pts',(-18.5971625945114,32.8640654263253,
-9.05173733709777));
#162207=CARTESIAN_POINT('Ctrl Pts',(-12.0615604165446,32.5780477423934,
-16.801873722239));
#162208=CARTESIAN_POINT('Ctrl Pts',(-2.62823083291946,32.2920300584615,
-20.5154798693539));
#162209=CARTESIAN_POINT('Ctrl Pts',(7.4368756648301,32.0060123745296,-19.2995582883958));
#162210=CARTESIAN_POINT('Ctrl Pts',(15.714562169654,31.7199946905976,-13.4477927460282));
#162211=CARTESIAN_POINT('Ctrl Pts',(20.2180489270461,31.4339770066659,-4.36296772201048));
#162212=CARTESIAN_POINT('Ctrl Pts',(19.9794957115804,31.2432985507112,2.38902761432437));
#162213=CARTESIAN_POINT('Ctrl Pts',(19.0655431230475,31.1479593227339,5.53638733417749));
#162214=CARTESIAN_POINT('Ctrl Pts',(4.64333233892574,52.6488033167397,19.453520627133));
#162215=CARTESIAN_POINT('Ctrl Pts',(1.43191255171456,52.5534640887624,20.2200497113865));
#162216=CARTESIAN_POINT('Ctrl Pts',(-5.3736849545451,52.3627856328078,20.1316112074426));
#162217=CARTESIAN_POINT('Ctrl Pts',(-14.2959676280389,52.0767679488759,
15.1581397783133));
#162218=CARTESIAN_POINT('Ctrl Pts',(-19.7814470659129,51.790750264944,6.54426275331887));
#162219=CARTESIAN_POINT('Ctrl Pts',(-20.5152870813745,51.5047325810121,
-3.64262988858884));
#162220=CARTESIAN_POINT('Ctrl Pts',(-16.3196544835113,51.2187148970802,
-12.9540013917531));
#162221=CARTESIAN_POINT('Ctrl Pts',(-8.20334437990304,50.9326972131483,
-19.1532424915399));
#162222=CARTESIAN_POINT('Ctrl Pts',(1.88401344989288,50.6466795292165,-20.7506723562449));
#162223=CARTESIAN_POINT('Ctrl Pts',(11.5186580425973,50.3606618452845,-17.3626266562233));
#162224=CARTESIAN_POINT('Ctrl Pts',(18.3858822998485,50.0746441613527,-9.80304543505084));
#162225=CARTESIAN_POINT('Ctrl Pts',(20.8357314738652,49.7886264774207,0.111786940575481));
#162226=CARTESIAN_POINT('Ctrl Pts',(18.2796330978527,49.502608793489,9.99976708628127));
#162227=CARTESIAN_POINT('Ctrl Pts',(11.331698818293,49.216591109557,17.4852183473434));
#162228=CARTESIAN_POINT('Ctrl Pts',(1.66123287578963,48.9305734256252,20.7697037433684));
#162229=CARTESIAN_POINT('Ctrl Pts',(-8.40835890365438,48.6445557416932,
19.0640966260628));
#162230=CARTESIAN_POINT('Ctrl Pts',(-16.4577729308274,48.3585380577614,
12.7781841429669));
#162231=CARTESIAN_POINT('Ctrl Pts',(-20.5530721606317,48.0725203738295,
3.4222078502986));
#162232=CARTESIAN_POINT('Ctrl Pts',(-19.7103269579775,47.7865026898976,
-6.75598188461189));
#162233=CARTESIAN_POINT('Ctrl Pts',(-14.1320139645819,47.5004850059657,
-15.3109915553079));
#162234=CARTESIAN_POINT('Ctrl Pts',(-5.15836857499125,47.2144673220338,
-20.1874097951999));
#162235=CARTESIAN_POINT('Ctrl Pts',(5.05461719399599,46.928449638102,-20.2136371242631));
#162236=CARTESIAN_POINT('Ctrl Pts',(14.0531896966847,46.64243195417,-15.3833721950568));
#162237=CARTESIAN_POINT('Ctrl Pts',(19.6753680081751,46.3564142702382,-6.85712581663851));
#162238=CARTESIAN_POINT('Ctrl Pts',(20.5703776426178,46.0703965863062,3.31660133072865));
#162239=CARTESIAN_POINT('Ctrl Pts',(16.5231851852312,45.7843789023745,12.6934877817289));
#162240=CARTESIAN_POINT('Ctrl Pts',(8.50616184878831,45.4983612184424,19.0206595926901));
#162241=CARTESIAN_POINT('Ctrl Pts',(-1.55453669914413,45.2123435345107,
20.7779617957709));
#162242=CARTESIAN_POINT('Ctrl Pts',(-11.2417450437933,44.9263258505787,
17.5431881112477));
#162243=CARTESIAN_POINT('Ctrl Pts',(-18.2280318582659,44.6403081666469,
10.0935194709503));
#162244=CARTESIAN_POINT('Ctrl Pts',(-20.8348843848739,44.3542904827149,
0.218799920093125));
#162245=CARTESIAN_POINT('Ctrl Pts',(-18.4359849044981,44.0682727987831,
-9.70848810770543));
#162246=CARTESIAN_POINT('Ctrl Pts',(-11.6076887098374,43.7822551148512,
-17.3032321706586));
#162247=CARTESIAN_POINT('Ctrl Pts',(-1.99055001514377,43.4962374309193,
-20.7407326624078));
#162248=CARTESIAN_POINT('Ctrl Pts',(8.10483466111215,43.2102197469874,-19.1951018713702));
#162249=CARTESIAN_POINT('Ctrl Pts',(16.2529662774598,42.9242020630555,-13.0376902831752));
#162250=CARTESIAN_POINT('Ctrl Pts',(20.4961893250733,42.6381843791236,-3.74786657806784));
#162251=CARTESIAN_POINT('Ctrl Pts',(19.8150346341516,42.3521666951918,6.44241283865101));
#162252=CARTESIAN_POINT('Ctrl Pts',(14.3731552107868,42.0661490112599,15.0848496851271));
#162253=CARTESIAN_POINT('Ctrl Pts',(5.47800725882155,41.780131327328,20.1030275632439));
#162254=CARTESIAN_POINT('Ctrl Pts',(-4.73327690602851,41.4941136433961,
20.2912880435695));
#162255=CARTESIAN_POINT('Ctrl Pts',(-13.8073524387427,41.2080959594642,
15.6044000002753));
#162256=CARTESIAN_POINT('Ctrl Pts',(-19.5640982035139,40.9220782755323,
7.16842676042032));
#162257=CARTESIAN_POINT('Ctrl Pts',(-20.6204087732399,40.6360605916004,
-2.98981985423077));
#162258=CARTESIAN_POINT('Ctrl Pts',(-16.7224968622903,40.3500429076686,
-12.4297377054744));
#162259=CARTESIAN_POINT('Ctrl Pts',(-8.80686780522739,40.0640252237367,
-18.8833090372844));
#162260=CARTESIAN_POINT('Ctrl Pts',(1.22468353761052,39.7780075398047,-20.8000103598244));
#162261=CARTESIAN_POINT('Ctrl Pts',(10.9619946071022,39.4919898558729,-17.71933844618));
#162262=CARTESIAN_POINT('Ctrl Pts',(18.0655964852611,39.205972171941,-10.3814500127871));
#162263=CARTESIAN_POINT('Ctrl Pts',(20.8287905073425,38.9199544880091,-0.549332992579338));
#162264=CARTESIAN_POINT('Ctrl Pts',(18.5876966266059,38.6339368040772,9.41476578869777));
#162265=CARTESIAN_POINT('Ctrl Pts',(11.8807560447954,38.3479191201454,17.1168898031858));
#162266=CARTESIAN_POINT('Ctrl Pts',(2.31936629443307,38.0619014362134,20.7065405304496));
#162267=CARTESIAN_POINT('Ctrl Pts',(-7.79927024847662,37.7758837522816,
19.3212749142897));
#162268=CARTESIAN_POINT('Ctrl Pts',(-16.0440680887234,37.4898660683496,
13.2939143937014));
#162269=CARTESIAN_POINT('Ctrl Pts',(-20.4341468674588,37.2038483844178,
4.07258180621913));
#162270=CARTESIAN_POINT('Ctrl Pts',(-19.914754112346,36.9178307004859,-6.12722198386726));
#162271=CARTESIAN_POINT('Ctrl Pts',(-14.6106782116652,36.631813016554,-14.8549104102657));
#162272=CARTESIAN_POINT('Ctrl Pts',(-5.79626691140908,36.3457953326221,
-20.013584634125));
#162273=CARTESIAN_POINT('Ctrl Pts',(4.41074505554152,36.0597776486903,-20.3638309231293));
#162274=CARTESIAN_POINT('Ctrl Pts',(13.5580393956172,35.7737599647584,-15.8214995364263));
#162275=CARTESIAN_POINT('Ctrl Pts',(19.4479033121684,35.4877422808265,-7.47792326659462));
#162276=CARTESIAN_POINT('Ctrl Pts',(20.6652491313042,35.2017245968946,2.66228597187207));
#162277=CARTESIAN_POINT('Ctrl Pts',(16.9175985642936,34.9157069129627,12.1628581172432));
#162278=CARTESIAN_POINT('Ctrl Pts',(9.10535734652004,34.6296892290308,18.7412058193745));
#162279=CARTESIAN_POINT('Ctrl Pts',(-0.894523277608621,34.3436715450989,
20.8168208542254));
#162280=CARTESIAN_POINT('Ctrl Pts',(-10.6794822325778,34.057653861167,17.8910320269573));
#162281=CARTESIAN_POINT('Ctrl Pts',(-17.8986181156775,33.7716361772352,
10.6667594448749));
#162282=CARTESIAN_POINT('Ctrl Pts',(-20.8174436915587,33.4856184933032,
0.879743180928813));
#162283=CARTESIAN_POINT('Ctrl Pts',(-18.7347482217545,33.1996008093714,
-9.11870418549036));
#162284=CARTESIAN_POINT('Ctrl Pts',(-12.1507944307111,32.9135831254395,
-16.9261770409427));
#162285=CARTESIAN_POINT('Ctrl Pts',(-2.64767485883582,32.6275654415076,
-20.6672585114316));
#162286=CARTESIAN_POINT('Ctrl Pts',(7.49189487208903,32.3415477575758,-19.442338702727));
#162287=CARTESIAN_POINT('Ctrl Pts',(15.8308224557999,32.0555300736438,-13.5472857921342));
#162288=CARTESIAN_POINT('Ctrl Pts',(20.3676247738314,31.769512389712,-4.3952384316145));
#162289=CARTESIAN_POINT('Ctrl Pts',(20.1273105017425,31.5788339337574,2.40668981240704));
#162290=CARTESIAN_POINT('Ctrl Pts',(19.2065928203126,31.4834947057801,5.57734634344297));
#162291=CARTESIAN_POINT('Ctrl Pts',(4.64333233892574,52.9868680783612,19.453520627133));
#162292=CARTESIAN_POINT('Ctrl Pts',(1.43216645743103,52.8915288503839,20.219989107003));
#162293=CARTESIAN_POINT('Ctrl Pts',(-5.37383257436395,52.7008503944293,
20.1316093913839));
#162294=CARTESIAN_POINT('Ctrl Pts',(-14.2958777283883,52.4148327104975,
15.1581103378228));
#162295=CARTESIAN_POINT('Ctrl Pts',(-19.7814585063189,52.1288150265655,
6.54426003062301));
#162296=CARTESIAN_POINT('Ctrl Pts',(-20.5152439165291,51.8427973426337,
-3.642628070496));
#162297=CARTESIAN_POINT('Ctrl Pts',(-16.3196433435216,51.5567796587018,
-12.9539841016434));
#162298=CARTESIAN_POINT('Ctrl Pts',(-8.2033297903966,51.27076197477,-19.1532195708586));
#162299=CARTESIAN_POINT('Ctrl Pts',(1.88400888321105,50.984744290838,-20.7506464644501));
#162300=CARTESIAN_POINT('Ctrl Pts',(11.5186449807812,50.6987266069061,-17.362605439778));
#162301=CARTESIAN_POINT('Ctrl Pts',(18.385859092255,50.4127089229742,-9.80303327747567));
#162302=CARTESIAN_POINT('Ctrl Pts',(20.8357060942045,50.1266912390423,0.111786760853765));
#162303=CARTESIAN_POINT('Ctrl Pts',(18.2796104431111,49.8406735551105,9.99975479143606));
#162304=CARTESIAN_POINT('Ctrl Pts',(11.3316849326712,49.5546558711786,17.4851968016857));
#162305=CARTESIAN_POINT('Ctrl Pts',(1.66123079437997,49.2686381872467,20.7696781682973));
#162306=CARTESIAN_POINT('Ctrl Pts',(-8.40834853003687,48.9826205033148,
19.0640731437277));
#162307=CARTESIAN_POINT('Ctrl Pts',(-16.4577526700083,48.6966028193829,
12.7781684064437));
#162308=CARTESIAN_POINT('Ctrl Pts',(-20.5530468426451,48.4105851354511,
3.4222036347818));
#162309=CARTESIAN_POINT('Ctrl Pts',(-19.7103026846019,48.1245674515191,
-6.75597356348852));
#162310=CARTESIAN_POINT('Ctrl Pts',(-14.131996558219,47.8385497675873,-15.3109726981753));
#162311=CARTESIAN_POINT('Ctrl Pts',(-5.15836222240763,47.5525320836553,
-20.1873849319314));
#162312=CARTESIAN_POINT('Ctrl Pts',(5.05461096891587,47.2665143997235,-20.2136122288173));
#162313=CARTESIAN_POINT('Ctrl Pts',(14.0531723883779,46.9804967157916,-15.3833532485917));
#162314=CARTESIAN_POINT('Ctrl Pts',(19.6753437757,46.6944790318597,-6.85711737128667));
#162315=CARTESIAN_POINT('Ctrl Pts',(20.5703523077272,46.4084613479278,3.31659724594668));
#162316=CARTESIAN_POINT('Ctrl Pts',(16.5231648349899,46.122443663996,12.6934721481933));
#162317=CARTESIAN_POINT('Ctrl Pts',(8.50615137243411,45.836425980064,19.0206361664971));
#162318=CARTESIAN_POINT('Ctrl Pts',(-1.55453478454372,45.5504082961322,
20.7779362052502));
#162319=CARTESIAN_POINT('Ctrl Pts',(-11.2417311982555,45.2643906122003,
17.5431665047348));
#162320=CARTESIAN_POINT('Ctrl Pts',(-18.2280094082854,44.9783729282684,
10.0935070395859));
#162321=CARTESIAN_POINT('Ctrl Pts',(-20.8348587242475,44.6923552443365,
0.218799650615206));
#162322=CARTESIAN_POINT('Ctrl Pts',(-18.4359621983996,44.4063375604046,
-9.7084761505529));
#162323=CARTESIAN_POINT('Ctrl Pts',(-11.6076744135946,44.1203198764727,
-17.3032108596796));
#162324=CARTESIAN_POINT('Ctrl Pts',(-1.99054756354567,43.8343021925409,
-20.7407071177399));
#162325=CARTESIAN_POINT('Ctrl Pts',(8.10482467904866,43.548284508609,-19.1950782303297));
#162326=CARTESIAN_POINT('Ctrl Pts',(16.2529462600075,43.262266824677,-13.037674225716));
#162327=CARTESIAN_POINT('Ctrl Pts',(20.4961640815895,42.9762491407452,-3.74786196212644));
#162328=CARTESIAN_POINT('Ctrl Pts',(19.8150102295904,42.6902314568133,6.44240490405684));
#162329=CARTESIAN_POINT('Ctrl Pts',(14.3731375085443,42.4042137728815,15.0848311063488));
#162330=CARTESIAN_POINT('Ctrl Pts',(5.47800051200701,42.1181960889495,20.1030028039854));
#162331=CARTESIAN_POINT('Ctrl Pts',(-4.7332710764376,41.8321784050177,20.2912630524458));
#162332=CARTESIAN_POINT('Ctrl Pts',(-13.8073354333533,41.5461607210858,
15.6043807816092));
#162333=CARTESIAN_POINT('Ctrl Pts',(-19.5640741080106,41.2601430371539,
7.16841793165403));
#162334=CARTESIAN_POINT('Ctrl Pts',(-20.6203833767651,40.974125353222,-2.98981617191356));
#162335=CARTESIAN_POINT('Ctrl Pts',(-16.7224762665556,40.6881076692901,
-12.4297223967809));
#162336=CARTESIAN_POINT('Ctrl Pts',(-8.80685695852706,40.4020899853582,
-18.8832857802534));
#162337=CARTESIAN_POINT('Ctrl Pts',(1.22468202926784,40.1160723014263,-20.7999847421496));
#162338=CARTESIAN_POINT('Ctrl Pts',(10.9619811061078,39.8300546174945,-17.7193166227157));
#162339=CARTESIAN_POINT('Ctrl Pts',(18.0655742353405,39.5440369335625,-10.3814372268044));
#162340=CARTESIAN_POINT('Ctrl Pts',(20.8287648542201,39.2580192496307,-0.549332316006349));
#162341=CARTESIAN_POINT('Ctrl Pts',(18.5876737336586,38.9720015656988,9.4147541932903));
#162342=CARTESIAN_POINT('Ctrl Pts',(11.8807414122342,38.6859838817669,17.1168687217268));
#162343=CARTESIAN_POINT('Ctrl Pts',(2.3193634378658,38.399966197835,20.7065150278585));
#162344=CARTESIAN_POINT('Ctrl Pts',(-7.79926064276572,38.1139485139031,
19.3212511179216));
#162345=CARTESIAN_POINT('Ctrl Pts',(-16.0440483285264,37.8279308299712,
13.2938980205332));
#162346=CARTESIAN_POINT('Ctrl Pts',(-20.4341217004428,37.5419131460394,
4.07257679062954));
#162347=CARTESIAN_POINT('Ctrl Pts',(-19.9147295848584,37.2558954621074,
-6.12721443802131));
#162348=CARTESIAN_POINT('Ctrl Pts',(-14.6106602171049,36.9698777781756,
-14.8548921135797));
#162349=CARTESIAN_POINT('Ctrl Pts',(-5.79625977218121,36.6838600942437,
-20.013559987233));
#162350=CARTESIAN_POINT('Ctrl Pts',(4.41073962231023,36.3978424103118,-20.3638058382528));
#162351=CARTESIAN_POINT('Ctrl Pts',(13.5580226990369,36.1118247263799,-15.8214800591791));
#162352=CARTESIAN_POINT('Ctrl Pts',(19.4478793562769,35.825807042448,-7.47791403906704));
#162353=CARTESIAN_POINT('Ctrl Pts',(20.665223686585,35.5397893585161,2.66228265784318));
#162354=CARTESIAN_POINT('Ctrl Pts',(16.9175777143245,35.2537716745842,12.1628432073588));
#162355=CARTESIAN_POINT('Ctrl Pts',(9.10534616004098,34.9677539906524,18.7411825973328));
#162356=CARTESIAN_POINT('Ctrl Pts',(-0.894522231509686,34.6817363067204,
20.8167954954961));
#162357=CARTESIAN_POINT('Ctrl Pts',(-10.6794689684672,34.3957186227886,
17.8910094335422));
#162358=CARTESIAN_POINT('Ctrl Pts',(-17.8985962932162,34.1097009388567,
10.6667474228629));
#162359=CARTESIAN_POINT('Ctrl Pts',(-20.8174176094417,33.8236832549249,
0.879739869917406));
#162360=CARTESIAN_POINT('Ctrl Pts',(-18.7347260323576,33.5376655709929,
-9.11868850614119));
#162361=CARTESIAN_POINT('Ctrl Pts',(-12.1507776987356,33.2516478870611,
-16.9261650789921));
#162362=CARTESIAN_POINT('Ctrl Pts',(-2.64767512734078,32.9656302031292,
-20.6672153091488));
#162363=CARTESIAN_POINT('Ctrl Pts',(7.49189270503917,32.6796125191973,-19.4423502612674));
#162364=CARTESIAN_POINT('Ctrl Pts',(15.8307887083071,32.3935948352654,-13.547197419082));
#162365=CARTESIAN_POINT('Ctrl Pts',(20.3676300886108,32.1075771513335,-4.39538596690554));
#162366=CARTESIAN_POINT('Ctrl Pts',(20.1272377066867,31.9168986953789,2.40694049524253));
#162367=CARTESIAN_POINT('Ctrl Pts',(19.2065928203126,31.8215594674016,5.57734634344296));
#162368=CARTESIAN_POINT('Ctrl Pts',(4.55156817900642,52.0839261505311,19.0690691497194));
#162369=CARTESIAN_POINT('Ctrl Pts',(1.40386317387558,51.9885869225538,19.8203902459809));
#162370=CARTESIAN_POINT('Ctrl Pts',(-5.26763185562588,51.7979084665993,
19.7337571402889));
#162371=CARTESIAN_POINT('Ctrl Pts',(-14.0133545070679,51.5118907826674,
14.8585471880017));
#162372=CARTESIAN_POINT('Ctrl Pts',(-19.3905261350575,51.2258730987355,
6.41492866250848));
#162373=CARTESIAN_POINT('Ctrl Pts',(-20.109810062967,50.9398554148036,-3.57064039432099));
#162374=CARTESIAN_POINT('Ctrl Pts',(-15.9971253214867,50.6538377308717,
-12.6979801411406));
#162375=CARTESIAN_POINT('Ctrl Pts',(-8.04121094733082,50.3678200469398,
-18.7747028127674));
#162376=CARTESIAN_POINT('Ctrl Pts',(1.84677603407831,50.0818023630081,-20.3405604525939));
#162377=CARTESIAN_POINT('Ctrl Pts',(11.2910070038031,49.795784679076,-17.0194758109046));
#162378=CARTESIAN_POINT('Ctrl Pts',(18.0225073459559,49.5097669951442,-9.60930018931658));
#162379=CARTESIAN_POINT('Ctrl Pts',(20.423939085836,49.2237493112122,0.109577567659922));
#162380=CARTESIAN_POINT('Ctrl Pts',(17.91835844271,48.9377316272804,9.80213398145383));
#162381=CARTESIAN_POINT('Ctrl Pts',(11.1077417659072,48.6517139433485,17.1396444529813));
#162382=CARTESIAN_POINT('Ctrl Pts',(1.6284006118405,48.3656962594167,20.3592160411455));
#162383=CARTESIAN_POINT('Ctrl Pts',(-8.24217799068105,48.0796785754847,
18.6873181477502));
#162384=CARTESIAN_POINT('Ctrl Pts',(-16.1325052533497,47.7936608915529,
12.5256390151496));
#162385=CARTESIAN_POINT('Ctrl Pts',(-20.146865906276,47.5076432076209,3.35457211097593));
#162386=CARTESIAN_POINT('Ctrl Pts',(-19.3207765349344,47.2216255236891,
-6.62245819279375));
#162387=CARTESIAN_POINT('Ctrl Pts',(-13.8527120492735,46.9356078397572,
-15.0083885959309));
#162388=CARTESIAN_POINT('Ctrl Pts',(-5.05641975063352,46.6495901558253,
-19.7884304130578));
#162389=CARTESIAN_POINT('Ctrl Pts',(4.95471888809429,46.3635724718934,-19.8141393912687));
#162390=CARTESIAN_POINT('Ctrl Pts',(13.7754456472592,46.0775547879615,-15.0793387209722));
#162391=CARTESIAN_POINT('Ctrl Pts',(19.2865085037628,45.7915371040297,-6.72160313945593));
#162392=CARTESIAN_POINT('Ctrl Pts',(20.1638293709693,45.5055194200977,3.25105277532722));
#162393=CARTESIAN_POINT('Ctrl Pts',(16.1966247061302,45.2195017361659,12.4426165722584));
#162394=CARTESIAN_POINT('Ctrl Pts',(8.33804799799026,44.9334840522339,18.6447395966312));
#162395=CARTESIAN_POINT('Ctrl Pts',(-1.52381318889717,44.6474663683021,
20.3673108781014));
#162396=CARTESIAN_POINT('Ctrl Pts',(-11.0195657480682,44.3614486843702,
17.1964685259715));
#162397=CARTESIAN_POINT('Ctrl Pts',(-17.8677771767197,44.0754310004384,
9.89403344465002));
#162398=CARTESIAN_POINT('Ctrl Pts',(-20.4231084620833,43.7894133165064,
0.21447560816814));
#162399=CARTESIAN_POINT('Ctrl Pts',(-18.071620286179,43.5033956325746,-9.51661175381702));
#162400=CARTESIAN_POINT('Ctrl Pts',(-11.3782769866108,43.2173779486426,
-16.9612550200911));
#162401=CARTESIAN_POINT('Ctrl Pts',(-1.9512092367546,42.9313602647108,-20.3308175328751));
#162402=CARTESIAN_POINT('Ctrl Pts',(7.94465254970708,42.6453425807789,-18.8157342377349));
#162403=CARTESIAN_POINT('Ctrl Pts',(15.9317463434604,42.359324896847,-12.7800163336468));
#162404=CARTESIAN_POINT('Ctrl Pts',(20.0911072945169,42.0733072129151,-3.67379459426543));
#162405=CARTESIAN_POINT('Ctrl Pts',(19.4234147901971,41.7872895289832,6.31508645456209));
#162406=CARTESIAN_POINT('Ctrl Pts',(14.0890874357509,41.5012718450514,14.7867161421463));
#162407=CARTESIAN_POINT('Ctrl Pts',(5.36974116756858,41.2152541611194,19.7057158924501));
#162408=CARTESIAN_POINT('Ctrl Pts',(-4.63972949631883,40.9292364771876,
19.8902556354018));
#162409=CARTESIAN_POINT('Ctrl Pts',(-13.5344670611836,40.6432187932557,
15.2959981828706));
#162410=CARTESIAN_POINT('Ctrl Pts',(-19.1774378101796,40.3572011093238,
7.02675160207981));
#162411=CARTESIAN_POINT('Ctrl Pts',(-20.2128716977236,40.0711834253919,
-2.93072973370433));
#162412=CARTESIAN_POINT('Ctrl Pts',(-16.391997232456,39.78516574146,-12.1840791926085));
#162413=CARTESIAN_POINT('Ctrl Pts',(-8.63281087021374,39.4991480575282,
-18.5101036064048));
#162414=CARTESIAN_POINT('Ctrl Pts',(1.20047917033355,39.2131303735962,-20.388923679344));
#162415=CARTESIAN_POINT('Ctrl Pts',(10.7453442354663,38.9271126896644,-17.3691374656916));
#162416=CARTESIAN_POINT('Ctrl Pts',(17.7085521395347,38.6410950057324,-10.1762733926574));
#162417=CARTESIAN_POINT('Ctrl Pts',(20.417135022562,38.3550773218006,-0.538476100078764));
#162418=CARTESIAN_POINT('Ctrl Pts',(18.2203336122712,38.0690596378687,9.22869449600101));
#162419=CARTESIAN_POINT('Ctrl Pts',(11.6459474807784,37.7830419539368,16.7785954808624));
#162420=CARTESIAN_POINT('Ctrl Pts',(2.27352686579039,37.4970242700049,20.2973011664126));
#162421=CARTESIAN_POINT('Ctrl Pts',(-7.64512724273414,37.211006586073,18.9394136253598));
#162422=CARTESIAN_POINT('Ctrl Pts',(-15.7269767710525,36.9249889021412,
13.0311764889123));
#162423=CARTESIAN_POINT('Ctrl Pts',(-20.0302910299972,36.6389712182093,
3.99209222467112));
#162424=CARTESIAN_POINT('Ctrl Pts',(-19.5211634351657,36.3529535342774,
-6.00612496078596));
#162425=CARTESIAN_POINT('Ctrl Pts',(-14.3219160862035,36.0669358503455,
-14.5613213338043));
#162426=CARTESIAN_POINT('Ctrl Pts',(-5.68171080823791,35.7809181664136,
-19.6180406952307));
#162427=CARTESIAN_POINT('Ctrl Pts',(4.32357209120954,35.4949004824817,-19.9613647896459));
#162428=CARTESIAN_POINT('Ctrl Pts',(13.2900813861324,35.2088827985499,-15.5088070217271));
#162429=CARTESIAN_POINT('Ctrl Pts',(19.0635393648486,34.922865114618,-7.33013127236921));
#162430=CARTESIAN_POINT('Ctrl Pts',(20.2568258479795,34.6368474306861,2.60966912218976));
#162431=CARTESIAN_POINT('Ctrl Pts',(16.5832429750661,34.3508297467542,11.9224742206728));
#162432=CARTESIAN_POINT('Ctrl Pts',(8.92540115930387,34.0648120628223,18.3708087469579));
#162433=CARTESIAN_POINT('Ctrl Pts',(-0.876844177234845,33.7787943788904,
20.4054022090749));
#162434=CARTESIAN_POINT('Ctrl Pts',(-10.4684152624767,33.4927766949586,
17.5374371860823));
#162435=CARTESIAN_POINT('Ctrl Pts',(-17.5448741099442,33.2067590110266,
10.4559451272518));
#162436=CARTESIAN_POINT('Ctrl Pts',(-20.4060120284528,32.9207413270948,
0.862353953033173));
#162437=CARTESIAN_POINT('Ctrl Pts',(-18.3644797802715,32.6347236431628,
-8.93847982641409));
#162438=CARTESIAN_POINT('Ctrl Pts',(-11.9106471574553,32.348705959231,-16.5916606313761));
#162439=CARTESIAN_POINT('Ctrl Pts',(-2.59535027396708,32.0626882752991,
-20.2587781109716));
#162440=CARTESIAN_POINT('Ctrl Pts',(7.34383368403819,31.7766705913672,-19.058119538942));
#162441=CARTESIAN_POINT('Ctrl Pts',(15.5179317080661,31.4906529074353,-13.2794700414826));
#162442=CARTESIAN_POINT('Ctrl Pts',(19.9651134630054,31.2046352235034,-4.30852186342688));
#162443=CARTESIAN_POINT('Ctrl Pts',(19.7294718512972,31.0139567675488,2.35937317582622));
#162444=CARTESIAN_POINT('Ctrl Pts',(18.8270212698782,30.9186175395716,5.46712367049435));
#162445=CARTESIAN_POINT('Ctrl Pts',(4.60923255731251,52.3132679336935,19.3106575373144));
#162446=CARTESIAN_POINT('Ctrl Pts',(1.42140909460986,52.2179287057162,20.0715544494397));
#162447=CARTESIAN_POINT('Ctrl Pts',(-5.33422871709462,52.0272502497616,
19.9837682570995));
#162448=CARTESIAN_POINT('Ctrl Pts',(-14.1909763261272,51.7412325658298,
15.0468197581863));
#162449=CARTESIAN_POINT('Ctrl Pts',(-19.6361762962204,51.4552148818979,
6.49620275584759));
#162450=CARTESIAN_POINT('Ctrl Pts',(-20.3646244914297,51.169197197966,-3.61587899466143));
#162451=CARTESIAN_POINT('Ctrl Pts',(-16.1998053949433,50.8831795140341,
-12.8588687459663));
#162452=CARTESIAN_POINT('Ctrl Pts',(-8.14309981870949,50.5971618301022,
-19.012583483815));
#162453=CARTESIAN_POINT('Ctrl Pts',(1.87017738018346,50.3111441461704,-20.5982819730884));
#162454=CARTESIAN_POINT('Ctrl Pts',(11.4340664992166,50.0251264622384,-17.2351176851857));
#162455=CARTESIAN_POINT('Ctrl Pts',(18.2508586308826,49.7391087783066,-9.73105307981533));
#162456=CARTESIAN_POINT('Ctrl Pts',(20.6827164568402,49.4530910943746,0.110965989105271));
#162457=CARTESIAN_POINT('Ctrl Pts',(18.1453897302164,49.1670734104428,9.9263300366759));
#162458=CARTESIAN_POINT('Ctrl Pts',(11.2484802294543,48.8810557265108,17.356809069518));
#162459=CARTESIAN_POINT('Ctrl Pts',(1.64903298565068,48.595038042579,20.617173612469));
#162460=CARTESIAN_POINT('Ctrl Pts',(-8.34660895671389,48.3090203586471,
18.924092262145));
#162461=CARTESIAN_POINT('Ctrl Pts',(-16.3369090857883,48.0230026747153,
12.684342741761));
#162462=CARTESIAN_POINT('Ctrl Pts',(-20.4021329447687,47.7369849907833,
3.39707557978788));
#162463=CARTESIAN_POINT('Ctrl Pts',(-19.5655767587977,47.4509673068515,
-6.706366790627));
#162464=CARTESIAN_POINT('Ctrl Pts',(-14.028230204773,47.1649496229196,-15.1985495301968));
#162465=CARTESIAN_POINT('Ctrl Pts',(-5.12048615526843,46.8789319389877,
-20.0391559586575));
#162466=CARTESIAN_POINT('Ctrl Pts',(5.01749671154811,46.5929142550558,-20.0651906774713));
#162467=CARTESIAN_POINT('Ctrl Pts',(13.9499848125809,46.3068965711239,-15.2703986154856));
#162468=CARTESIAN_POINT('Ctrl Pts',(19.5308745430877,46.020878887192,-6.80676793416394));
#162469=CARTESIAN_POINT('Ctrl Pts',(20.4193113376518,45.7348612032601,3.2922446214464));
#162470=CARTESIAN_POINT('Ctrl Pts',(16.4018409602723,45.4488435193283,12.600268380043));
#162471=CARTESIAN_POINT('Ctrl Pts',(8.44369364999015,45.1628258353963,18.8809742250915));
#162472=CARTESIAN_POINT('Ctrl Pts',(-1.54312037421536,44.8768081514645,
20.6253710185031));
#162473=CARTESIAN_POINT('Ctrl Pts',(-11.1591870609201,44.5907904675326,
17.4143531111663));
#162474=CARTESIAN_POINT('Ctrl Pts',(-18.094167450551,44.3047727836007,10.0193939144315));
#162475=CARTESIAN_POINT('Ctrl Pts',(-20.6818755751639,44.0187550996688,
0.217193080586861));
#162476=CARTESIAN_POINT('Ctrl Pts',(-18.3005933153748,43.7327374157369,
-9.63719017381711));
#162477=CARTESIAN_POINT('Ctrl Pts',(-11.5224432820172,43.446719731805,-17.1761593772771));
#162478=CARTESIAN_POINT('Ctrl Pts',(-1.97593166243974,43.1607020478732,
-20.5884152912833));
#162479=CARTESIAN_POINT('Ctrl Pts',(8.04531375946063,42.8746843639413,-19.0541354212884));
#162480=CARTESIAN_POINT('Ctrl Pts',(16.1336065066815,42.5886666800094,-12.9419431009617));
#162481=CARTESIAN_POINT('Ctrl Pts',(20.345667849922,42.3026489960775,-3.72034271023788));
#162482=CARTESIAN_POINT('Ctrl Pts',(19.6695154746628,42.0166313121456,6.3951005569079));
#162483=CARTESIAN_POINT('Ctrl Pts',(14.2676005395942,41.7306136282138,14.9740684178862));
#162484=CARTESIAN_POINT('Ctrl Pts',(5.43777745217748,41.4445959442818,19.955393419363));
#162485=CARTESIAN_POINT('Ctrl Pts',(-4.69851630683148,41.15857826035,20.1422713380444));
#162486=CARTESIAN_POINT('Ctrl Pts',(-13.7059529530113,40.8725605764181,
15.4898032198865));
#162487=CARTESIAN_POINT('Ctrl Pts',(-19.4204218900834,40.5865428924862,
7.11578272238087));
#162488=CARTESIAN_POINT('Ctrl Pts',(-20.4689750458506,40.3005252085543,
-2.96786298762703));
#162489=CARTESIAN_POINT('Ctrl Pts',(-16.5996889170668,40.0145075246224,
-12.3384552516729));
#162490=CARTESIAN_POINT('Ctrl Pts',(-8.74219125913972,39.7284898406906,
-18.7446323551485));
#162491=CARTESIAN_POINT('Ctrl Pts',(1.21568961343509,39.4424721567586,-20.6472576606339));
#162492=CARTESIAN_POINT('Ctrl Pts',(10.881491076778,39.1564544728268,-17.5892098198619));
#162493=CARTESIAN_POINT('Ctrl Pts',(17.9329249828016,38.8704367888948,-10.3052099300404));
#162494=CARTESIAN_POINT('Ctrl Pts',(20.6758264503142,38.584419104963,-0.545298759137919));
#162495=CARTESIAN_POINT('Ctrl Pts',(18.451190885391,38.2984014210311,9.34562491513086));
#162496=CARTESIAN_POINT('Ctrl Pts',(11.793505244297,38.0123837370992,16.9911854850659));
#162497=CARTESIAN_POINT('Ctrl Pts',(2.30233315571101,37.7263660531673,20.5544742621044));
#162498=CARTESIAN_POINT('Ctrl Pts',(-7.74199337401609,37.4403483692355,
19.1793818650155));
#162499=CARTESIAN_POINT('Ctrl Pts',(-15.9262424403617,37.1543306853035,
13.1962855333568));
#162500=CARTESIAN_POINT('Ctrl Pts',(-20.2840810244325,36.8683130013717,
4.04267326999561));
#162501=CARTESIAN_POINT('Ctrl Pts',(-19.7685026253582,36.5822953174397,
-6.08222442473971));
#162502=CARTESIAN_POINT('Ctrl Pts',(-14.5033792009913,36.2962776335079,
-14.7458177885191));
#162503=CARTESIAN_POINT('Ctrl Pts',(-5.75369984528409,36.010259949576,-19.866607348141));
#162504=CARTESIAN_POINT('Ctrl Pts',(4.37835309025404,35.7242422656441,-20.2142814714714));
#162505=CARTESIAN_POINT('Ctrl Pts',(13.4584708340718,35.4382245817122,-15.7053084043649));
#162506=CARTESIAN_POINT('Ctrl Pts',(19.3050803194561,35.1522068977803,-7.42300632370911));
#162507=CARTESIAN_POINT('Ctrl Pts',(20.5134861022172,34.8661892138485,2.64273447182919));
#162508=CARTESIAN_POINT('Ctrl Pts',(16.7933578156689,34.5801715299166,12.073535597456));
#162509=CARTESIAN_POINT('Ctrl Pts',(9.03848873156375,34.2941538459847,18.6035727189121));
#162510=CARTESIAN_POINT('Ctrl Pts',(-0.887954012161699,34.0081361620528,
20.6639447143345));
#162511=CARTESIAN_POINT('Ctrl Pts',(-10.6010534327751,33.7221184781209,
17.7596424773162));
#162512=CARTESIAN_POINT('Ctrl Pts',(-17.7671728923755,33.436100794189,10.5884241388012));
#162513=CARTESIAN_POINT('Ctrl Pts',(-20.6645629427746,33.1500831102571,
0.873282348563049));
#162514=CARTESIAN_POINT('Ctrl Pts',(-18.5971625945114,32.8640654263253,
-9.05173733709777));
#162515=CARTESIAN_POINT('Ctrl Pts',(-12.0615604165446,32.5780477423934,
-16.801873722239));
#162516=CARTESIAN_POINT('Ctrl Pts',(-2.62823083291946,32.2920300584615,
-20.5154798693539));
#162517=CARTESIAN_POINT('Ctrl Pts',(7.4368756648301,32.0060123745296,-19.2995582883958));
#162518=CARTESIAN_POINT('Ctrl Pts',(15.714562169654,31.7199946905976,-13.4477927460282));
#162519=CARTESIAN_POINT('Ctrl Pts',(20.2180489270461,31.4339770066659,-4.36296772201048));
#162520=CARTESIAN_POINT('Ctrl Pts',(19.9794957115804,31.2432985507112,2.38902761432437));
#162521=CARTESIAN_POINT('Ctrl Pts',(19.0655431230475,31.1479593227339,5.53638733417749));
#162522=CARTESIAN_POINT('Ctrl Pts',(4.64333233892574,52.6488033167397,19.453520627133));
#162523=CARTESIAN_POINT('Ctrl Pts',(1.43191255171456,52.5534640887624,20.2200497113865));
#162524=CARTESIAN_POINT('Ctrl Pts',(-5.3736849545451,52.3627856328078,20.1316112074426));
#162525=CARTESIAN_POINT('Ctrl Pts',(-14.2959676280389,52.0767679488759,
15.1581397783133));
#162526=CARTESIAN_POINT('Ctrl Pts',(-19.7814470659129,51.790750264944,6.54426275331887));
#162527=CARTESIAN_POINT('Ctrl Pts',(-20.5152870813745,51.5047325810121,
-3.64262988858884));
#162528=CARTESIAN_POINT('Ctrl Pts',(-16.3196544835113,51.2187148970802,
-12.9540013917531));
#162529=CARTESIAN_POINT('Ctrl Pts',(-8.20334437990304,50.9326972131483,
-19.1532424915399));
#162530=CARTESIAN_POINT('Ctrl Pts',(1.88401344989288,50.6466795292165,-20.7506723562449));
#162531=CARTESIAN_POINT('Ctrl Pts',(11.5186580425973,50.3606618452845,-17.3626266562233));
#162532=CARTESIAN_POINT('Ctrl Pts',(18.3858822998485,50.0746441613527,-9.80304543505084));
#162533=CARTESIAN_POINT('Ctrl Pts',(20.8357314738652,49.7886264774207,0.111786940575481));
#162534=CARTESIAN_POINT('Ctrl Pts',(18.2796330978527,49.502608793489,9.99976708628127));
#162535=CARTESIAN_POINT('Ctrl Pts',(11.331698818293,49.216591109557,17.4852183473434));
#162536=CARTESIAN_POINT('Ctrl Pts',(1.66123287578963,48.9305734256252,20.7697037433684));
#162537=CARTESIAN_POINT('Ctrl Pts',(-8.40835890365438,48.6445557416932,
19.0640966260628));
#162538=CARTESIAN_POINT('Ctrl Pts',(-16.4577729308274,48.3585380577614,
12.7781841429669));
#162539=CARTESIAN_POINT('Ctrl Pts',(-20.5530721606317,48.0725203738295,
3.4222078502986));
#162540=CARTESIAN_POINT('Ctrl Pts',(-19.7103269579775,47.7865026898976,
-6.75598188461189));
#162541=CARTESIAN_POINT('Ctrl Pts',(-14.1320139645819,47.5004850059657,
-15.3109915553079));
#162542=CARTESIAN_POINT('Ctrl Pts',(-5.15836857499125,47.2144673220338,
-20.1874097951999));
#162543=CARTESIAN_POINT('Ctrl Pts',(5.05461719399599,46.928449638102,-20.2136371242631));
#162544=CARTESIAN_POINT('Ctrl Pts',(14.0531896966847,46.64243195417,-15.3833721950568));
#162545=CARTESIAN_POINT('Ctrl Pts',(19.6753680081751,46.3564142702382,-6.85712581663851));
#162546=CARTESIAN_POINT('Ctrl Pts',(20.5703776426178,46.0703965863062,3.31660133072865));
#162547=CARTESIAN_POINT('Ctrl Pts',(16.5231851852312,45.7843789023745,12.6934877817289));
#162548=CARTESIAN_POINT('Ctrl Pts',(8.50616184878831,45.4983612184424,19.0206595926901));
#162549=CARTESIAN_POINT('Ctrl Pts',(-1.55453669914413,45.2123435345107,
20.7779617957709));
#162550=CARTESIAN_POINT('Ctrl Pts',(-11.2417450437933,44.9263258505787,
17.5431881112477));
#162551=CARTESIAN_POINT('Ctrl Pts',(-18.2280318582659,44.6403081666469,
10.0935194709503));
#162552=CARTESIAN_POINT('Ctrl Pts',(-20.8348843848739,44.3542904827149,
0.218799920093125));
#162553=CARTESIAN_POINT('Ctrl Pts',(-18.4359849044981,44.0682727987831,
-9.70848810770543));
#162554=CARTESIAN_POINT('Ctrl Pts',(-11.6076887098374,43.7822551148512,
-17.3032321706586));
#162555=CARTESIAN_POINT('Ctrl Pts',(-1.99055001514377,43.4962374309193,
-20.7407326624078));
#162556=CARTESIAN_POINT('Ctrl Pts',(8.10483466111215,43.2102197469874,-19.1951018713702));
#162557=CARTESIAN_POINT('Ctrl Pts',(16.2529662774598,42.9242020630555,-13.0376902831752));
#162558=CARTESIAN_POINT('Ctrl Pts',(20.4961893250733,42.6381843791236,-3.74786657806784));
#162559=CARTESIAN_POINT('Ctrl Pts',(19.8150346341516,42.3521666951918,6.44241283865101));
#162560=CARTESIAN_POINT('Ctrl Pts',(14.3731552107868,42.0661490112599,15.0848496851271));
#162561=CARTESIAN_POINT('Ctrl Pts',(5.47800725882155,41.780131327328,20.1030275632439));
#162562=CARTESIAN_POINT('Ctrl Pts',(-4.73327690602851,41.4941136433961,
20.2912880435695));
#162563=CARTESIAN_POINT('Ctrl Pts',(-13.8073524387427,41.2080959594642,
15.6044000002753));
#162564=CARTESIAN_POINT('Ctrl Pts',(-19.5640982035139,40.9220782755323,
7.16842676042032));
#162565=CARTESIAN_POINT('Ctrl Pts',(-20.6204087732399,40.6360605916004,
-2.98981985423077));
#162566=CARTESIAN_POINT('Ctrl Pts',(-16.7224968622903,40.3500429076686,
-12.4297377054744));
#162567=CARTESIAN_POINT('Ctrl Pts',(-8.80686780522739,40.0640252237367,
-18.8833090372844));
#162568=CARTESIAN_POINT('Ctrl Pts',(1.22468353761052,39.7780075398047,-20.8000103598244));
#162569=CARTESIAN_POINT('Ctrl Pts',(10.9619946071022,39.4919898558729,-17.71933844618));
#162570=CARTESIAN_POINT('Ctrl Pts',(18.0655964852611,39.205972171941,-10.3814500127871));
#162571=CARTESIAN_POINT('Ctrl Pts',(20.8287905073425,38.9199544880091,-0.549332992579338));
#162572=CARTESIAN_POINT('Ctrl Pts',(18.5876966266059,38.6339368040772,9.41476578869777));
#162573=CARTESIAN_POINT('Ctrl Pts',(11.8807560447954,38.3479191201454,17.1168898031858));
#162574=CARTESIAN_POINT('Ctrl Pts',(2.31936629443307,38.0619014362134,20.7065405304496));
#162575=CARTESIAN_POINT('Ctrl Pts',(-7.79927024847662,37.7758837522816,
19.3212749142897));
#162576=CARTESIAN_POINT('Ctrl Pts',(-16.0440680887234,37.4898660683496,
13.2939143937014));
#162577=CARTESIAN_POINT('Ctrl Pts',(-20.4341468674588,37.2038483844178,
4.07258180621913));
#162578=CARTESIAN_POINT('Ctrl Pts',(-19.914754112346,36.9178307004859,-6.12722198386726));
#162579=CARTESIAN_POINT('Ctrl Pts',(-14.6106782116652,36.631813016554,-14.8549104102657));
#162580=CARTESIAN_POINT('Ctrl Pts',(-5.79626691140908,36.3457953326221,
-20.013584634125));
#162581=CARTESIAN_POINT('Ctrl Pts',(4.41074505554152,36.0597776486903,-20.3638309231293));
#162582=CARTESIAN_POINT('Ctrl Pts',(13.5580393956172,35.7737599647584,-15.8214995364263));
#162583=CARTESIAN_POINT('Ctrl Pts',(19.4479033121684,35.4877422808265,-7.47792326659462));
#162584=CARTESIAN_POINT('Ctrl Pts',(20.6652491313042,35.2017245968946,2.66228597187207));
#162585=CARTESIAN_POINT('Ctrl Pts',(16.9175985642936,34.9157069129627,12.1628581172432));
#162586=CARTESIAN_POINT('Ctrl Pts',(9.10535734652004,34.6296892290308,18.7412058193745));
#162587=CARTESIAN_POINT('Ctrl Pts',(-0.894523277608621,34.3436715450989,
20.8168208542254));
#162588=CARTESIAN_POINT('Ctrl Pts',(-10.6794822325778,34.057653861167,17.8910320269573));
#162589=CARTESIAN_POINT('Ctrl Pts',(-17.8986181156775,33.7716361772352,
10.6667594448749));
#162590=CARTESIAN_POINT('Ctrl Pts',(-20.8174436915587,33.4856184933032,
0.879743180928813));
#162591=CARTESIAN_POINT('Ctrl Pts',(-18.7347482217545,33.1996008093714,
-9.11870418549036));
#162592=CARTESIAN_POINT('Ctrl Pts',(-12.1507944307111,32.9135831254395,
-16.9261770409427));
#162593=CARTESIAN_POINT('Ctrl Pts',(-2.64767485883582,32.6275654415076,
-20.6672585114316));
#162594=CARTESIAN_POINT('Ctrl Pts',(7.49189487208903,32.3415477575758,-19.442338702727));
#162595=CARTESIAN_POINT('Ctrl Pts',(15.8308224557999,32.0555300736438,-13.5472857921342));
#162596=CARTESIAN_POINT('Ctrl Pts',(20.3676247738314,31.769512389712,-4.3952384316145));
#162597=CARTESIAN_POINT('Ctrl Pts',(20.1273105017425,31.5788339337574,2.40668981240704));
#162598=CARTESIAN_POINT('Ctrl Pts',(19.2065928203126,31.4834947057801,5.57734634344297));
#162599=CARTESIAN_POINT('Ctrl Pts',(4.64333233892574,52.9868680783612,19.453520627133));
#162600=CARTESIAN_POINT('Ctrl Pts',(1.43216645743103,52.8915288503839,20.219989107003));
#162601=CARTESIAN_POINT('Ctrl Pts',(-5.37383257436395,52.7008503944293,
20.1316093913839));
#162602=CARTESIAN_POINT('Ctrl Pts',(-14.2958777283883,52.4148327104975,
15.1581103378228));
#162603=CARTESIAN_POINT('Ctrl Pts',(-19.7814585063189,52.1288150265655,
6.54426003062301));
#162604=CARTESIAN_POINT('Ctrl Pts',(-20.5152439165291,51.8427973426337,
-3.642628070496));
#162605=CARTESIAN_POINT('Ctrl Pts',(-16.3196433435216,51.5567796587018,
-12.9539841016434));
#162606=CARTESIAN_POINT('Ctrl Pts',(-8.2033297903966,51.27076197477,-19.1532195708586));
#162607=CARTESIAN_POINT('Ctrl Pts',(1.88400888321105,50.984744290838,-20.7506464644501));
#162608=CARTESIAN_POINT('Ctrl Pts',(11.5186449807812,50.6987266069061,-17.362605439778));
#162609=CARTESIAN_POINT('Ctrl Pts',(18.385859092255,50.4127089229742,-9.80303327747567));
#162610=CARTESIAN_POINT('Ctrl Pts',(20.8357060942045,50.1266912390423,0.111786760853765));
#162611=CARTESIAN_POINT('Ctrl Pts',(18.2796104431111,49.8406735551105,9.99975479143606));
#162612=CARTESIAN_POINT('Ctrl Pts',(11.3316849326712,49.5546558711786,17.4851968016857));
#162613=CARTESIAN_POINT('Ctrl Pts',(1.66123079437997,49.2686381872467,20.7696781682973));
#162614=CARTESIAN_POINT('Ctrl Pts',(-8.40834853003687,48.9826205033148,
19.0640731437277));
#162615=CARTESIAN_POINT('Ctrl Pts',(-16.4577526700083,48.6966028193829,
12.7781684064437));
#162616=CARTESIAN_POINT('Ctrl Pts',(-20.5530468426451,48.4105851354511,
3.4222036347818));
#162617=CARTESIAN_POINT('Ctrl Pts',(-19.7103026846019,48.1245674515191,
-6.75597356348852));
#162618=CARTESIAN_POINT('Ctrl Pts',(-14.131996558219,47.8385497675873,-15.3109726981753));
#162619=CARTESIAN_POINT('Ctrl Pts',(-5.15836222240763,47.5525320836553,
-20.1873849319314));
#162620=CARTESIAN_POINT('Ctrl Pts',(5.05461096891587,47.2665143997235,-20.2136122288173));
#162621=CARTESIAN_POINT('Ctrl Pts',(14.0531723883779,46.9804967157916,-15.3833532485917));
#162622=CARTESIAN_POINT('Ctrl Pts',(19.6753437757,46.6944790318597,-6.85711737128667));
#162623=CARTESIAN_POINT('Ctrl Pts',(20.5703523077272,46.4084613479278,3.31659724594668));
#162624=CARTESIAN_POINT('Ctrl Pts',(16.5231648349899,46.122443663996,12.6934721481933));
#162625=CARTESIAN_POINT('Ctrl Pts',(8.50615137243411,45.836425980064,19.0206361664971));
#162626=CARTESIAN_POINT('Ctrl Pts',(-1.55453478454372,45.5504082961322,
20.7779362052502));
#162627=CARTESIAN_POINT('Ctrl Pts',(-11.2417311982555,45.2643906122003,
17.5431665047348));
#162628=CARTESIAN_POINT('Ctrl Pts',(-18.2280094082854,44.9783729282684,
10.0935070395859));
#162629=CARTESIAN_POINT('Ctrl Pts',(-20.8348587242475,44.6923552443365,
0.218799650615206));
#162630=CARTESIAN_POINT('Ctrl Pts',(-18.4359621983996,44.4063375604046,
-9.7084761505529));
#162631=CARTESIAN_POINT('Ctrl Pts',(-11.6076744135946,44.1203198764727,
-17.3032108596796));
#162632=CARTESIAN_POINT('Ctrl Pts',(-1.99054756354567,43.8343021925409,
-20.7407071177399));
#162633=CARTESIAN_POINT('Ctrl Pts',(8.10482467904866,43.548284508609,-19.1950782303297));
#162634=CARTESIAN_POINT('Ctrl Pts',(16.2529462600075,43.262266824677,-13.037674225716));
#162635=CARTESIAN_POINT('Ctrl Pts',(20.4961640815895,42.9762491407452,-3.74786196212644));
#162636=CARTESIAN_POINT('Ctrl Pts',(19.8150102295904,42.6902314568133,6.44240490405684));
#162637=CARTESIAN_POINT('Ctrl Pts',(14.3731375085443,42.4042137728815,15.0848311063488));
#162638=CARTESIAN_POINT('Ctrl Pts',(5.47800051200701,42.1181960889495,20.1030028039854));
#162639=CARTESIAN_POINT('Ctrl Pts',(-4.7332710764376,41.8321784050177,20.2912630524458));
#162640=CARTESIAN_POINT('Ctrl Pts',(-13.8073354333533,41.5461607210858,
15.6043807816092));
#162641=CARTESIAN_POINT('Ctrl Pts',(-19.5640741080106,41.2601430371539,
7.16841793165403));
#162642=CARTESIAN_POINT('Ctrl Pts',(-20.6203833767651,40.974125353222,-2.98981617191356));
#162643=CARTESIAN_POINT('Ctrl Pts',(-16.7224762665556,40.6881076692901,
-12.4297223967809));
#162644=CARTESIAN_POINT('Ctrl Pts',(-8.80685695852706,40.4020899853582,
-18.8832857802534));
#162645=CARTESIAN_POINT('Ctrl Pts',(1.22468202926784,40.1160723014263,-20.7999847421496));
#162646=CARTESIAN_POINT('Ctrl Pts',(10.9619811061078,39.8300546174945,-17.7193166227157));
#162647=CARTESIAN_POINT('Ctrl Pts',(18.0655742353405,39.5440369335625,-10.3814372268044));
#162648=CARTESIAN_POINT('Ctrl Pts',(20.8287648542201,39.2580192496307,-0.549332316006349));
#162649=CARTESIAN_POINT('Ctrl Pts',(18.5876737336586,38.9720015656988,9.4147541932903));
#162650=CARTESIAN_POINT('Ctrl Pts',(11.8807414122342,38.6859838817669,17.1168687217268));
#162651=CARTESIAN_POINT('Ctrl Pts',(2.3193634378658,38.399966197835,20.7065150278585));
#162652=CARTESIAN_POINT('Ctrl Pts',(-7.79926064276572,38.1139485139031,
19.3212511179216));
#162653=CARTESIAN_POINT('Ctrl Pts',(-16.0440483285264,37.8279308299712,
13.2938980205332));
#162654=CARTESIAN_POINT('Ctrl Pts',(-20.4341217004428,37.5419131460394,
4.07257679062954));
#162655=CARTESIAN_POINT('Ctrl Pts',(-19.9147295848584,37.2558954621074,
-6.12721443802131));
#162656=CARTESIAN_POINT('Ctrl Pts',(-14.6106602171049,36.9698777781756,
-14.8548921135797));
#162657=CARTESIAN_POINT('Ctrl Pts',(-5.79625977218121,36.6838600942437,
-20.013559987233));
#162658=CARTESIAN_POINT('Ctrl Pts',(4.41073962231023,36.3978424103118,-20.3638058382528));
#162659=CARTESIAN_POINT('Ctrl Pts',(13.5580226990369,36.1118247263799,-15.8214800591791));
#162660=CARTESIAN_POINT('Ctrl Pts',(19.4478793562769,35.825807042448,-7.47791403906704));
#162661=CARTESIAN_POINT('Ctrl Pts',(20.665223686585,35.5397893585161,2.66228265784318));
#162662=CARTESIAN_POINT('Ctrl Pts',(16.9175777143245,35.2537716745842,12.1628432073588));
#162663=CARTESIAN_POINT('Ctrl Pts',(9.10534616004098,34.9677539906524,18.7411825973328));
#162664=CARTESIAN_POINT('Ctrl Pts',(-0.894522231509686,34.6817363067204,
20.8167954954961));
#162665=CARTESIAN_POINT('Ctrl Pts',(-10.6794689684672,34.3957186227886,
17.8910094335422));
#162666=CARTESIAN_POINT('Ctrl Pts',(-17.8985962932162,34.1097009388567,
10.6667474228629));
#162667=CARTESIAN_POINT('Ctrl Pts',(-20.8174176094417,33.8236832549249,
0.879739869917406));
#162668=CARTESIAN_POINT('Ctrl Pts',(-18.7347260323576,33.5376655709929,
-9.11868850614119));
#162669=CARTESIAN_POINT('Ctrl Pts',(-12.1507776987356,33.2516478870611,
-16.9261650789921));
#162670=CARTESIAN_POINT('Ctrl Pts',(-2.64767512734078,32.9656302031292,
-20.6672153091488));
#162671=CARTESIAN_POINT('Ctrl Pts',(7.49189270503917,32.6796125191973,-19.4423502612674));
#162672=CARTESIAN_POINT('Ctrl Pts',(15.8307887083071,32.3935948352654,-13.547197419082));
#162673=CARTESIAN_POINT('Ctrl Pts',(20.3676300886108,32.1075771513335,-4.39538596690554));
#162674=CARTESIAN_POINT('Ctrl Pts',(20.1272377066867,31.9168986953789,2.40694049524253));
#162675=CARTESIAN_POINT('Ctrl Pts',(19.2065928203126,31.8215594674016,5.57734634344296));
#162676=CARTESIAN_POINT('Ctrl Pts',(4.55156817900642,52.0839261505311,19.0690691497194));
#162677=CARTESIAN_POINT('Ctrl Pts',(1.40386317387558,51.9885869225538,19.8203902459809));
#162678=CARTESIAN_POINT('Ctrl Pts',(-5.26763185562588,51.7979084665993,
19.7337571402889));
#162679=CARTESIAN_POINT('Ctrl Pts',(-14.0133545070679,51.5118907826674,
14.8585471880017));
#162680=CARTESIAN_POINT('Ctrl Pts',(-19.3905261350575,51.2258730987355,
6.41492866250848));
#162681=CARTESIAN_POINT('Ctrl Pts',(-20.109810062967,50.9398554148036,-3.57064039432099));
#162682=CARTESIAN_POINT('Ctrl Pts',(-15.9971253214867,50.6538377308717,
-12.6979801411406));
#162683=CARTESIAN_POINT('Ctrl Pts',(-8.04121094733082,50.3678200469398,
-18.7747028127674));
#162684=CARTESIAN_POINT('Ctrl Pts',(1.84677603407831,50.0818023630081,-20.3405604525939));
#162685=CARTESIAN_POINT('Ctrl Pts',(11.2910070038031,49.795784679076,-17.0194758109046));
#162686=CARTESIAN_POINT('Ctrl Pts',(18.0225073459559,49.5097669951442,-9.60930018931658));
#162687=CARTESIAN_POINT('Ctrl Pts',(20.423939085836,49.2237493112122,0.109577567659922));
#162688=CARTESIAN_POINT('Ctrl Pts',(17.91835844271,48.9377316272804,9.80213398145383));
#162689=CARTESIAN_POINT('Ctrl Pts',(11.1077417659072,48.6517139433485,17.1396444529813));
#162690=CARTESIAN_POINT('Ctrl Pts',(1.6284006118405,48.3656962594167,20.3592160411455));
#162691=CARTESIAN_POINT('Ctrl Pts',(-8.24217799068105,48.0796785754847,
18.6873181477502));
#162692=CARTESIAN_POINT('Ctrl Pts',(-16.1325052533497,47.7936608915529,
12.5256390151496));
#162693=CARTESIAN_POINT('Ctrl Pts',(-20.146865906276,47.5076432076209,3.35457211097593));
#162694=CARTESIAN_POINT('Ctrl Pts',(-19.3207765349344,47.2216255236891,
-6.62245819279375));
#162695=CARTESIAN_POINT('Ctrl Pts',(-13.8527120492735,46.9356078397572,
-15.0083885959309));
#162696=CARTESIAN_POINT('Ctrl Pts',(-5.05641975063352,46.6495901558253,
-19.7884304130578));
#162697=CARTESIAN_POINT('Ctrl Pts',(4.95471888809429,46.3635724718934,-19.8141393912687));
#162698=CARTESIAN_POINT('Ctrl Pts',(13.7754456472592,46.0775547879615,-15.0793387209722));
#162699=CARTESIAN_POINT('Ctrl Pts',(19.2865085037628,45.7915371040297,-6.72160313945593));
#162700=CARTESIAN_POINT('Ctrl Pts',(20.1638293709693,45.5055194200977,3.25105277532722));
#162701=CARTESIAN_POINT('Ctrl Pts',(16.1966247061302,45.2195017361659,12.4426165722584));
#162702=CARTESIAN_POINT('Ctrl Pts',(8.33804799799026,44.9334840522339,18.6447395966312));
#162703=CARTESIAN_POINT('Ctrl Pts',(-1.52381318889717,44.6474663683021,
20.3673108781014));
#162704=CARTESIAN_POINT('Ctrl Pts',(-11.0195657480682,44.3614486843702,
17.1964685259715));
#162705=CARTESIAN_POINT('Ctrl Pts',(-17.8677771767197,44.0754310004384,
9.89403344465002));
#162706=CARTESIAN_POINT('Ctrl Pts',(-20.4231084620833,43.7894133165064,
0.21447560816814));
#162707=CARTESIAN_POINT('Ctrl Pts',(-18.071620286179,43.5033956325746,-9.51661175381702));
#162708=CARTESIAN_POINT('Ctrl Pts',(-11.3782769866108,43.2173779486426,
-16.9612550200911));
#162709=CARTESIAN_POINT('Ctrl Pts',(-1.9512092367546,42.9313602647108,-20.3308175328751));
#162710=CARTESIAN_POINT('Ctrl Pts',(7.94465254970708,42.6453425807789,-18.8157342377349));
#162711=CARTESIAN_POINT('Ctrl Pts',(15.9317463434604,42.359324896847,-12.7800163336468));
#162712=CARTESIAN_POINT('Ctrl Pts',(20.0911072945169,42.0733072129151,-3.67379459426543));
#162713=CARTESIAN_POINT('Ctrl Pts',(19.4234147901971,41.7872895289832,6.31508645456209));
#162714=CARTESIAN_POINT('Ctrl Pts',(14.0890874357509,41.5012718450514,14.7867161421463));
#162715=CARTESIAN_POINT('Ctrl Pts',(5.36974116756858,41.2152541611194,19.7057158924501));
#162716=CARTESIAN_POINT('Ctrl Pts',(-4.63972949631883,40.9292364771876,
19.8902556354018));
#162717=CARTESIAN_POINT('Ctrl Pts',(-13.5344670611836,40.6432187932557,
15.2959981828706));
#162718=CARTESIAN_POINT('Ctrl Pts',(-19.1774378101796,40.3572011093238,
7.02675160207981));
#162719=CARTESIAN_POINT('Ctrl Pts',(-20.2128716977236,40.0711834253919,
-2.93072973370433));
#162720=CARTESIAN_POINT('Ctrl Pts',(-16.391997232456,39.78516574146,-12.1840791926085));
#162721=CARTESIAN_POINT('Ctrl Pts',(-8.63281087021374,39.4991480575282,
-18.5101036064048));
#162722=CARTESIAN_POINT('Ctrl Pts',(1.20047917033355,39.2131303735962,-20.388923679344));
#162723=CARTESIAN_POINT('Ctrl Pts',(10.7453442354663,38.9271126896644,-17.3691374656916));
#162724=CARTESIAN_POINT('Ctrl Pts',(17.7085521395347,38.6410950057324,-10.1762733926574));
#162725=CARTESIAN_POINT('Ctrl Pts',(20.417135022562,38.3550773218006,-0.538476100078764));
#162726=CARTESIAN_POINT('Ctrl Pts',(18.2203336122712,38.0690596378687,9.22869449600101));
#162727=CARTESIAN_POINT('Ctrl Pts',(11.6459474807784,37.7830419539368,16.7785954808624));
#162728=CARTESIAN_POINT('Ctrl Pts',(2.27352686579039,37.4970242700049,20.2973011664126));
#162729=CARTESIAN_POINT('Ctrl Pts',(-7.64512724273414,37.211006586073,18.9394136253598));
#162730=CARTESIAN_POINT('Ctrl Pts',(-15.7269767710525,36.9249889021412,
13.0311764889123));
#162731=CARTESIAN_POINT('Ctrl Pts',(-20.0302910299972,36.6389712182093,
3.99209222467112));
#162732=CARTESIAN_POINT('Ctrl Pts',(-19.5211634351657,36.3529535342774,
-6.00612496078596));
#162733=CARTESIAN_POINT('Ctrl Pts',(-14.3219160862035,36.0669358503455,
-14.5613213338043));
#162734=CARTESIAN_POINT('Ctrl Pts',(-5.68171080823791,35.7809181664136,
-19.6180406952307));
#162735=CARTESIAN_POINT('Ctrl Pts',(4.32357209120954,35.4949004824817,-19.9613647896459));
#162736=CARTESIAN_POINT('Ctrl Pts',(13.2900813861324,35.2088827985499,-15.5088070217271));
#162737=CARTESIAN_POINT('Ctrl Pts',(19.0635393648486,34.922865114618,-7.33013127236921));
#162738=CARTESIAN_POINT('Ctrl Pts',(20.2568258479795,34.6368474306861,2.60966912218976));
#162739=CARTESIAN_POINT('Ctrl Pts',(16.5832429750661,34.3508297467542,11.9224742206728));
#162740=CARTESIAN_POINT('Ctrl Pts',(8.92540115930387,34.0648120628223,18.3708087469579));
#162741=CARTESIAN_POINT('Ctrl Pts',(-0.876844177234845,33.7787943788904,
20.4054022090749));
#162742=CARTESIAN_POINT('Ctrl Pts',(-10.4684152624767,33.4927766949586,
17.5374371860823));
#162743=CARTESIAN_POINT('Ctrl Pts',(-17.5448741099442,33.2067590110266,
10.4559451272518));
#162744=CARTESIAN_POINT('Ctrl Pts',(-20.4060120284528,32.9207413270948,
0.862353953033173));
#162745=CARTESIAN_POINT('Ctrl Pts',(-18.3644797802715,32.6347236431628,
-8.93847982641409));
#162746=CARTESIAN_POINT('Ctrl Pts',(-11.9106471574553,32.348705959231,-16.5916606313761));
#162747=CARTESIAN_POINT('Ctrl Pts',(-2.59535027396708,32.0626882752991,
-20.2587781109716));
#162748=CARTESIAN_POINT('Ctrl Pts',(7.34383368403819,31.7766705913672,-19.058119538942));
#162749=CARTESIAN_POINT('Ctrl Pts',(15.5179317080661,31.4906529074353,-13.2794700414826));
#162750=CARTESIAN_POINT('Ctrl Pts',(19.9651134630054,31.2046352235034,-4.30852186342688));
#162751=CARTESIAN_POINT('Ctrl Pts',(19.7294718512972,31.0139567675488,2.35937317582622));
#162752=CARTESIAN_POINT('Ctrl Pts',(18.8270212698782,30.9186175395716,5.46712367049435));
#162753=CARTESIAN_POINT('Ctrl Pts',(4.60923255731251,52.3132679336935,19.3106575373144));
#162754=CARTESIAN_POINT('Ctrl Pts',(1.42140909460986,52.2179287057162,20.0715544494397));
#162755=CARTESIAN_POINT('Ctrl Pts',(-5.33422871709462,52.0272502497616,
19.9837682570995));
#162756=CARTESIAN_POINT('Ctrl Pts',(-14.1909763261272,51.7412325658298,
15.0468197581863));
#162757=CARTESIAN_POINT('Ctrl Pts',(-19.6361762962204,51.4552148818979,
6.49620275584759));
#162758=CARTESIAN_POINT('Ctrl Pts',(-20.3646244914297,51.169197197966,-3.61587899466143));
#162759=CARTESIAN_POINT('Ctrl Pts',(-16.1998053949433,50.8831795140341,
-12.8588687459663));
#162760=CARTESIAN_POINT('Ctrl Pts',(-8.14309981870949,50.5971618301022,
-19.012583483815));
#162761=CARTESIAN_POINT('Ctrl Pts',(1.87017738018346,50.3111441461704,-20.5982819730884));
#162762=CARTESIAN_POINT('Ctrl Pts',(11.4340664992166,50.0251264622384,-17.2351176851857));
#162763=CARTESIAN_POINT('Ctrl Pts',(18.2508586308826,49.7391087783066,-9.73105307981533));
#162764=CARTESIAN_POINT('Ctrl Pts',(20.6827164568402,49.4530910943746,0.110965989105271));
#162765=CARTESIAN_POINT('Ctrl Pts',(18.1453897302164,49.1670734104428,9.9263300366759));
#162766=CARTESIAN_POINT('Ctrl Pts',(11.2484802294543,48.8810557265108,17.356809069518));
#162767=CARTESIAN_POINT('Ctrl Pts',(1.64903298565068,48.595038042579,20.617173612469));
#162768=CARTESIAN_POINT('Ctrl Pts',(-8.34660895671389,48.3090203586471,
18.924092262145));
#162769=CARTESIAN_POINT('Ctrl Pts',(-16.3369090857883,48.0230026747153,
12.684342741761));
#162770=CARTESIAN_POINT('Ctrl Pts',(-20.4021329447687,47.7369849907833,
3.39707557978788));
#162771=CARTESIAN_POINT('Ctrl Pts',(-19.5655767587977,47.4509673068515,
-6.706366790627));
#162772=CARTESIAN_POINT('Ctrl Pts',(-14.028230204773,47.1649496229196,-15.1985495301968));
#162773=CARTESIAN_POINT('Ctrl Pts',(-5.12048615526843,46.8789319389877,
-20.0391559586575));
#162774=CARTESIAN_POINT('Ctrl Pts',(5.01749671154811,46.5929142550558,-20.0651906774713));
#162775=CARTESIAN_POINT('Ctrl Pts',(13.9499848125809,46.3068965711239,-15.2703986154856));
#162776=CARTESIAN_POINT('Ctrl Pts',(19.5308745430877,46.020878887192,-6.80676793416394));
#162777=CARTESIAN_POINT('Ctrl Pts',(20.4193113376518,45.7348612032601,3.2922446214464));
#162778=CARTESIAN_POINT('Ctrl Pts',(16.4018409602723,45.4488435193283,12.600268380043));
#162779=CARTESIAN_POINT('Ctrl Pts',(8.44369364999015,45.1628258353963,18.8809742250915));
#162780=CARTESIAN_POINT('Ctrl Pts',(-1.54312037421536,44.8768081514645,
20.6253710185031));
#162781=CARTESIAN_POINT('Ctrl Pts',(-11.1591870609201,44.5907904675326,
17.4143531111663));
#162782=CARTESIAN_POINT('Ctrl Pts',(-18.094167450551,44.3047727836007,10.0193939144315));
#162783=CARTESIAN_POINT('Ctrl Pts',(-20.6818755751639,44.0187550996688,
0.217193080586861));
#162784=CARTESIAN_POINT('Ctrl Pts',(-18.3005933153748,43.7327374157369,
-9.63719017381711));
#162785=CARTESIAN_POINT('Ctrl Pts',(-11.5224432820172,43.446719731805,-17.1761593772771));
#162786=CARTESIAN_POINT('Ctrl Pts',(-1.97593166243974,43.1607020478732,
-20.5884152912833));
#162787=CARTESIAN_POINT('Ctrl Pts',(8.04531375946063,42.8746843639413,-19.0541354212884));
#162788=CARTESIAN_POINT('Ctrl Pts',(16.1336065066815,42.5886666800094,-12.9419431009617));
#162789=CARTESIAN_POINT('Ctrl Pts',(20.345667849922,42.3026489960775,-3.72034271023788));
#162790=CARTESIAN_POINT('Ctrl Pts',(19.6695154746628,42.0166313121456,6.3951005569079));
#162791=CARTESIAN_POINT('Ctrl Pts',(14.2676005395942,41.7306136282138,14.9740684178862));
#162792=CARTESIAN_POINT('Ctrl Pts',(5.43777745217748,41.4445959442818,19.955393419363));
#162793=CARTESIAN_POINT('Ctrl Pts',(-4.69851630683148,41.15857826035,20.1422713380444));
#162794=CARTESIAN_POINT('Ctrl Pts',(-13.7059529530113,40.8725605764181,
15.4898032198865));
#162795=CARTESIAN_POINT('Ctrl Pts',(-19.4204218900834,40.5865428924862,
7.11578272238087));
#162796=CARTESIAN_POINT('Ctrl Pts',(-20.4689750458506,40.3005252085543,
-2.96786298762703));
#162797=CARTESIAN_POINT('Ctrl Pts',(-16.5996889170668,40.0145075246224,
-12.3384552516729));
#162798=CARTESIAN_POINT('Ctrl Pts',(-8.74219125913972,39.7284898406906,
-18.7446323551485));
#162799=CARTESIAN_POINT('Ctrl Pts',(1.21568961343509,39.4424721567586,-20.6472576606339));
#162800=CARTESIAN_POINT('Ctrl Pts',(10.881491076778,39.1564544728268,-17.5892098198619));
#162801=CARTESIAN_POINT('Ctrl Pts',(17.9329249828016,38.8704367888948,-10.3052099300404));
#162802=CARTESIAN_POINT('Ctrl Pts',(20.6758264503142,38.584419104963,-0.545298759137919));
#162803=CARTESIAN_POINT('Ctrl Pts',(18.451190885391,38.2984014210311,9.34562491513086));
#162804=CARTESIAN_POINT('Ctrl Pts',(11.793505244297,38.0123837370992,16.9911854850659));
#162805=CARTESIAN_POINT('Ctrl Pts',(2.30233315571101,37.7263660531673,20.5544742621044));
#162806=CARTESIAN_POINT('Ctrl Pts',(-7.74199337401609,37.4403483692355,
19.1793818650155));
#162807=CARTESIAN_POINT('Ctrl Pts',(-15.9262424403617,37.1543306853035,
13.1962855333568));
#162808=CARTESIAN_POINT('Ctrl Pts',(-20.2840810244325,36.8683130013717,
4.04267326999561));
#162809=CARTESIAN_POINT('Ctrl Pts',(-19.7685026253582,36.5822953174397,
-6.08222442473971));
#162810=CARTESIAN_POINT('Ctrl Pts',(-14.5033792009913,36.2962776335079,
-14.7458177885191));
#162811=CARTESIAN_POINT('Ctrl Pts',(-5.75369984528409,36.010259949576,-19.866607348141));
#162812=CARTESIAN_POINT('Ctrl Pts',(4.37835309025404,35.7242422656441,-20.2142814714714));
#162813=CARTESIAN_POINT('Ctrl Pts',(13.4584708340718,35.4382245817122,-15.7053084043649));
#162814=CARTESIAN_POINT('Ctrl Pts',(19.3050803194561,35.1522068977803,-7.42300632370911));
#162815=CARTESIAN_POINT('Ctrl Pts',(20.5134861022172,34.8661892138485,2.64273447182919));
#162816=CARTESIAN_POINT('Ctrl Pts',(16.7933578156689,34.5801715299166,12.073535597456));
#162817=CARTESIAN_POINT('Ctrl Pts',(9.03848873156375,34.2941538459847,18.6035727189121));
#162818=CARTESIAN_POINT('Ctrl Pts',(-0.887954012161699,34.0081361620528,
20.6639447143345));
#162819=CARTESIAN_POINT('Ctrl Pts',(-10.6010534327751,33.7221184781209,
17.7596424773162));
#162820=CARTESIAN_POINT('Ctrl Pts',(-17.7671728923755,33.436100794189,10.5884241388012));
#162821=CARTESIAN_POINT('Ctrl Pts',(-20.6645629427746,33.1500831102571,
0.873282348563049));
#162822=CARTESIAN_POINT('Ctrl Pts',(-18.5971625945114,32.8640654263253,
-9.05173733709777));
#162823=CARTESIAN_POINT('Ctrl Pts',(-12.0615604165446,32.5780477423934,
-16.801873722239));
#162824=CARTESIAN_POINT('Ctrl Pts',(-2.62823083291946,32.2920300584615,
-20.5154798693539));
#162825=CARTESIAN_POINT('Ctrl Pts',(7.4368756648301,32.0060123745296,-19.2995582883958));
#162826=CARTESIAN_POINT('Ctrl Pts',(15.714562169654,31.7199946905976,-13.4477927460282));
#162827=CARTESIAN_POINT('Ctrl Pts',(20.2180489270461,31.4339770066659,-4.36296772201048));
#162828=CARTESIAN_POINT('Ctrl Pts',(19.9794957115804,31.2432985507112,2.38902761432437));
#162829=CARTESIAN_POINT('Ctrl Pts',(19.0655431230475,31.1479593227339,5.53638733417749));
#162830=CARTESIAN_POINT('Ctrl Pts',(4.64333233892574,52.6488033167397,19.453520627133));
#162831=CARTESIAN_POINT('Ctrl Pts',(1.43191255171456,52.5534640887624,20.2200497113865));
#162832=CARTESIAN_POINT('Ctrl Pts',(-5.3736849545451,52.3627856328078,20.1316112074426));
#162833=CARTESIAN_POINT('Ctrl Pts',(-14.2959676280389,52.0767679488759,
15.1581397783133));
#162834=CARTESIAN_POINT('Ctrl Pts',(-19.7814470659129,51.790750264944,6.54426275331887));
#162835=CARTESIAN_POINT('Ctrl Pts',(-20.5152870813745,51.5047325810121,
-3.64262988858884));
#162836=CARTESIAN_POINT('Ctrl Pts',(-16.3196544835113,51.2187148970802,
-12.9540013917531));
#162837=CARTESIAN_POINT('Ctrl Pts',(-8.20334437990304,50.9326972131483,
-19.1532424915399));
#162838=CARTESIAN_POINT('Ctrl Pts',(1.88401344989288,50.6466795292165,-20.7506723562449));
#162839=CARTESIAN_POINT('Ctrl Pts',(11.5186580425973,50.3606618452845,-17.3626266562233));
#162840=CARTESIAN_POINT('Ctrl Pts',(18.3858822998485,50.0746441613527,-9.80304543505084));
#162841=CARTESIAN_POINT('Ctrl Pts',(20.8357314738652,49.7886264774207,0.111786940575481));
#162842=CARTESIAN_POINT('Ctrl Pts',(18.2796330978527,49.502608793489,9.99976708628127));
#162843=CARTESIAN_POINT('Ctrl Pts',(11.331698818293,49.216591109557,17.4852183473434));
#162844=CARTESIAN_POINT('Ctrl Pts',(1.66123287578963,48.9305734256252,20.7697037433684));
#162845=CARTESIAN_POINT('Ctrl Pts',(-8.40835890365438,48.6445557416932,
19.0640966260628));
#162846=CARTESIAN_POINT('Ctrl Pts',(-16.4577729308274,48.3585380577614,
12.7781841429669));
#162847=CARTESIAN_POINT('Ctrl Pts',(-20.5530721606317,48.0725203738295,
3.4222078502986));
#162848=CARTESIAN_POINT('Ctrl Pts',(-19.7103269579775,47.7865026898976,
-6.75598188461189));
#162849=CARTESIAN_POINT('Ctrl Pts',(-14.1320139645819,47.5004850059657,
-15.3109915553079));
#162850=CARTESIAN_POINT('Ctrl Pts',(-5.15836857499125,47.2144673220338,
-20.1874097951999));
#162851=CARTESIAN_POINT('Ctrl Pts',(5.05461719399599,46.928449638102,-20.2136371242631));
#162852=CARTESIAN_POINT('Ctrl Pts',(14.0531896966847,46.64243195417,-15.3833721950568));
#162853=CARTESIAN_POINT('Ctrl Pts',(19.6753680081751,46.3564142702382,-6.85712581663851));
#162854=CARTESIAN_POINT('Ctrl Pts',(20.5703776426178,46.0703965863062,3.31660133072865));
#162855=CARTESIAN_POINT('Ctrl Pts',(16.5231851852312,45.7843789023745,12.6934877817289));
#162856=CARTESIAN_POINT('Ctrl Pts',(8.50616184878831,45.4983612184424,19.0206595926901));
#162857=CARTESIAN_POINT('Ctrl Pts',(-1.55453669914413,45.2123435345107,
20.7779617957709));
#162858=CARTESIAN_POINT('Ctrl Pts',(-11.2417450437933,44.9263258505787,
17.5431881112477));
#162859=CARTESIAN_POINT('Ctrl Pts',(-18.2280318582659,44.6403081666469,
10.0935194709503));
#162860=CARTESIAN_POINT('Ctrl Pts',(-20.8348843848739,44.3542904827149,
0.218799920093125));
#162861=CARTESIAN_POINT('Ctrl Pts',(-18.4359849044981,44.0682727987831,
-9.70848810770543));
#162862=CARTESIAN_POINT('Ctrl Pts',(-11.6076887098374,43.7822551148512,
-17.3032321706586));
#162863=CARTESIAN_POINT('Ctrl Pts',(-1.99055001514377,43.4962374309193,
-20.7407326624078));
#162864=CARTESIAN_POINT('Ctrl Pts',(8.10483466111215,43.2102197469874,-19.1951018713702));
#162865=CARTESIAN_POINT('Ctrl Pts',(16.2529662774598,42.9242020630555,-13.0376902831752));
#162866=CARTESIAN_POINT('Ctrl Pts',(20.4961893250733,42.6381843791236,-3.74786657806784));
#162867=CARTESIAN_POINT('Ctrl Pts',(19.8150346341516,42.3521666951918,6.44241283865101));
#162868=CARTESIAN_POINT('Ctrl Pts',(14.3731552107868,42.0661490112599,15.0848496851271));
#162869=CARTESIAN_POINT('Ctrl Pts',(5.47800725882155,41.780131327328,20.1030275632439));
#162870=CARTESIAN_POINT('Ctrl Pts',(-4.73327690602851,41.4941136433961,
20.2912880435695));
#162871=CARTESIAN_POINT('Ctrl Pts',(-13.8073524387427,41.2080959594642,
15.6044000002753));
#162872=CARTESIAN_POINT('Ctrl Pts',(-19.5640982035139,40.9220782755323,
7.16842676042032));
#162873=CARTESIAN_POINT('Ctrl Pts',(-20.6204087732399,40.6360605916004,
-2.98981985423077));
#162874=CARTESIAN_POINT('Ctrl Pts',(-16.7224968622903,40.3500429076686,
-12.4297377054744));
#162875=CARTESIAN_POINT('Ctrl Pts',(-8.80686780522739,40.0640252237367,
-18.8833090372844));
#162876=CARTESIAN_POINT('Ctrl Pts',(1.22468353761052,39.7780075398047,-20.8000103598244));
#162877=CARTESIAN_POINT('Ctrl Pts',(10.9619946071022,39.4919898558729,-17.71933844618));
#162878=CARTESIAN_POINT('Ctrl Pts',(18.0655964852611,39.205972171941,-10.3814500127871));
#162879=CARTESIAN_POINT('Ctrl Pts',(20.8287905073425,38.9199544880091,-0.549332992579338));
#162880=CARTESIAN_POINT('Ctrl Pts',(18.5876966266059,38.6339368040772,9.41476578869777));
#162881=CARTESIAN_POINT('Ctrl Pts',(11.8807560447954,38.3479191201454,17.1168898031858));
#162882=CARTESIAN_POINT('Ctrl Pts',(2.31936629443307,38.0619014362134,20.7065405304496));
#162883=CARTESIAN_POINT('Ctrl Pts',(-7.79927024847662,37.7758837522816,
19.3212749142897));
#162884=CARTESIAN_POINT('Ctrl Pts',(-16.0440680887234,37.4898660683496,
13.2939143937014));
#162885=CARTESIAN_POINT('Ctrl Pts',(-20.4341468674588,37.2038483844178,
4.07258180621913));
#162886=CARTESIAN_POINT('Ctrl Pts',(-19.914754112346,36.9178307004859,-6.12722198386726));
#162887=CARTESIAN_POINT('Ctrl Pts',(-14.6106782116652,36.631813016554,-14.8549104102657));
#162888=CARTESIAN_POINT('Ctrl Pts',(-5.79626691140908,36.3457953326221,
-20.013584634125));
#162889=CARTESIAN_POINT('Ctrl Pts',(4.41074505554152,36.0597776486903,-20.3638309231293));
#162890=CARTESIAN_POINT('Ctrl Pts',(13.5580393956172,35.7737599647584,-15.8214995364263));
#162891=CARTESIAN_POINT('Ctrl Pts',(19.4479033121684,35.4877422808265,-7.47792326659462));
#162892=CARTESIAN_POINT('Ctrl Pts',(20.6652491313042,35.2017245968946,2.66228597187207));
#162893=CARTESIAN_POINT('Ctrl Pts',(16.9175985642936,34.9157069129627,12.1628581172432));
#162894=CARTESIAN_POINT('Ctrl Pts',(9.10535734652004,34.6296892290308,18.7412058193745));
#162895=CARTESIAN_POINT('Ctrl Pts',(-0.894523277608621,34.3436715450989,
20.8168208542254));
#162896=CARTESIAN_POINT('Ctrl Pts',(-10.6794822325778,34.057653861167,17.8910320269573));
#162897=CARTESIAN_POINT('Ctrl Pts',(-17.8986181156775,33.7716361772352,
10.6667594448749));
#162898=CARTESIAN_POINT('Ctrl Pts',(-20.8174436915587,33.4856184933032,
0.879743180928813));
#162899=CARTESIAN_POINT('Ctrl Pts',(-18.7347482217545,33.1996008093714,
-9.11870418549036));
#162900=CARTESIAN_POINT('Ctrl Pts',(-12.1507944307111,32.9135831254395,
-16.9261770409427));
#162901=CARTESIAN_POINT('Ctrl Pts',(-2.64767485883582,32.6275654415076,
-20.6672585114316));
#162902=CARTESIAN_POINT('Ctrl Pts',(7.49189487208903,32.3415477575758,-19.442338702727));
#162903=CARTESIAN_POINT('Ctrl Pts',(15.8308224557999,32.0555300736438,-13.5472857921342));
#162904=CARTESIAN_POINT('Ctrl Pts',(20.3676247738314,31.769512389712,-4.3952384316145));
#162905=CARTESIAN_POINT('Ctrl Pts',(20.1273105017425,31.5788339337574,2.40668981240704));
#162906=CARTESIAN_POINT('Ctrl Pts',(19.2065928203126,31.4834947057801,5.57734634344297));
#162907=CARTESIAN_POINT('Ctrl Pts',(4.64333233892574,52.9868680783612,19.453520627133));
#162908=CARTESIAN_POINT('Ctrl Pts',(1.43216645743103,52.8915288503839,20.219989107003));
#162909=CARTESIAN_POINT('Ctrl Pts',(-5.37383257436395,52.7008503944293,
20.1316093913839));
#162910=CARTESIAN_POINT('Ctrl Pts',(-14.2958777283883,52.4148327104975,
15.1581103378228));
#162911=CARTESIAN_POINT('Ctrl Pts',(-19.7814585063189,52.1288150265655,
6.54426003062301));
#162912=CARTESIAN_POINT('Ctrl Pts',(-20.5152439165291,51.8427973426337,
-3.642628070496));
#162913=CARTESIAN_POINT('Ctrl Pts',(-16.3196433435216,51.5567796587018,
-12.9539841016434));
#162914=CARTESIAN_POINT('Ctrl Pts',(-8.2033297903966,51.27076197477,-19.1532195708586));
#162915=CARTESIAN_POINT('Ctrl Pts',(1.88400888321105,50.984744290838,-20.7506464644501));
#162916=CARTESIAN_POINT('Ctrl Pts',(11.5186449807812,50.6987266069061,-17.362605439778));
#162917=CARTESIAN_POINT('Ctrl Pts',(18.385859092255,50.4127089229742,-9.80303327747567));
#162918=CARTESIAN_POINT('Ctrl Pts',(20.8357060942045,50.1266912390423,0.111786760853765));
#162919=CARTESIAN_POINT('Ctrl Pts',(18.2796104431111,49.8406735551105,9.99975479143606));
#162920=CARTESIAN_POINT('Ctrl Pts',(11.3316849326712,49.5546558711786,17.4851968016857));
#162921=CARTESIAN_POINT('Ctrl Pts',(1.66123079437997,49.2686381872467,20.7696781682973));
#162922=CARTESIAN_POINT('Ctrl Pts',(-8.40834853003687,48.9826205033148,
19.0640731437277));
#162923=CARTESIAN_POINT('Ctrl Pts',(-16.4577526700083,48.6966028193829,
12.7781684064437));
#162924=CARTESIAN_POINT('Ctrl Pts',(-20.5530468426451,48.4105851354511,
3.4222036347818));
#162925=CARTESIAN_POINT('Ctrl Pts',(-19.7103026846019,48.1245674515191,
-6.75597356348852));
#162926=CARTESIAN_POINT('Ctrl Pts',(-14.131996558219,47.8385497675873,-15.3109726981753));
#162927=CARTESIAN_POINT('Ctrl Pts',(-5.15836222240763,47.5525320836553,
-20.1873849319314));
#162928=CARTESIAN_POINT('Ctrl Pts',(5.05461096891587,47.2665143997235,-20.2136122288173));
#162929=CARTESIAN_POINT('Ctrl Pts',(14.0531723883779,46.9804967157916,-15.3833532485917));
#162930=CARTESIAN_POINT('Ctrl Pts',(19.6753437757,46.6944790318597,-6.85711737128667));
#162931=CARTESIAN_POINT('Ctrl Pts',(20.5703523077272,46.4084613479278,3.31659724594668));
#162932=CARTESIAN_POINT('Ctrl Pts',(16.5231648349899,46.122443663996,12.6934721481933));
#162933=CARTESIAN_POINT('Ctrl Pts',(8.50615137243411,45.836425980064,19.0206361664971));
#162934=CARTESIAN_POINT('Ctrl Pts',(-1.55453478454372,45.5504082961322,
20.7779362052502));
#162935=CARTESIAN_POINT('Ctrl Pts',(-11.2417311982555,45.2643906122003,
17.5431665047348));
#162936=CARTESIAN_POINT('Ctrl Pts',(-18.2280094082854,44.9783729282684,
10.0935070395859));
#162937=CARTESIAN_POINT('Ctrl Pts',(-20.8348587242475,44.6923552443365,
0.218799650615206));
#162938=CARTESIAN_POINT('Ctrl Pts',(-18.4359621983996,44.4063375604046,
-9.7084761505529));
#162939=CARTESIAN_POINT('Ctrl Pts',(-11.6076744135946,44.1203198764727,
-17.3032108596796));
#162940=CARTESIAN_POINT('Ctrl Pts',(-1.99054756354567,43.8343021925409,
-20.7407071177399));
#162941=CARTESIAN_POINT('Ctrl Pts',(8.10482467904866,43.548284508609,-19.1950782303297));
#162942=CARTESIAN_POINT('Ctrl Pts',(16.2529462600075,43.262266824677,-13.037674225716));
#162943=CARTESIAN_POINT('Ctrl Pts',(20.4961640815895,42.9762491407452,-3.74786196212644));
#162944=CARTESIAN_POINT('Ctrl Pts',(19.8150102295904,42.6902314568133,6.44240490405684));
#162945=CARTESIAN_POINT('Ctrl Pts',(14.3731375085443,42.4042137728815,15.0848311063488));
#162946=CARTESIAN_POINT('Ctrl Pts',(5.47800051200701,42.1181960889495,20.1030028039854));
#162947=CARTESIAN_POINT('Ctrl Pts',(-4.7332710764376,41.8321784050177,20.2912630524458));
#162948=CARTESIAN_POINT('Ctrl Pts',(-13.8073354333533,41.5461607210858,
15.6043807816092));
#162949=CARTESIAN_POINT('Ctrl Pts',(-19.5640741080106,41.2601430371539,
7.16841793165403));
#162950=CARTESIAN_POINT('Ctrl Pts',(-20.6203833767651,40.974125353222,-2.98981617191356));
#162951=CARTESIAN_POINT('Ctrl Pts',(-16.7224762665556,40.6881076692901,
-12.4297223967809));
#162952=CARTESIAN_POINT('Ctrl Pts',(-8.80685695852706,40.4020899853582,
-18.8832857802534));
#162953=CARTESIAN_POINT('Ctrl Pts',(1.22468202926784,40.1160723014263,-20.7999847421496));
#162954=CARTESIAN_POINT('Ctrl Pts',(10.9619811061078,39.8300546174945,-17.7193166227157));
#162955=CARTESIAN_POINT('Ctrl Pts',(18.0655742353405,39.5440369335625,-10.3814372268044));
#162956=CARTESIAN_POINT('Ctrl Pts',(20.8287648542201,39.2580192496307,-0.549332316006349));
#162957=CARTESIAN_POINT('Ctrl Pts',(18.5876737336586,38.9720015656988,9.4147541932903));
#162958=CARTESIAN_POINT('Ctrl Pts',(11.8807414122342,38.6859838817669,17.1168687217268));
#162959=CARTESIAN_POINT('Ctrl Pts',(2.3193634378658,38.399966197835,20.7065150278585));
#162960=CARTESIAN_POINT('Ctrl Pts',(-7.79926064276572,38.1139485139031,
19.3212511179216));
#162961=CARTESIAN_POINT('Ctrl Pts',(-16.0440483285264,37.8279308299712,
13.2938980205332));
#162962=CARTESIAN_POINT('Ctrl Pts',(-20.4341217004428,37.5419131460394,
4.07257679062954));
#162963=CARTESIAN_POINT('Ctrl Pts',(-19.9147295848584,37.2558954621074,
-6.12721443802131));
#162964=CARTESIAN_POINT('Ctrl Pts',(-14.6106602171049,36.9698777781756,
-14.8548921135797));
#162965=CARTESIAN_POINT('Ctrl Pts',(-5.79625977218121,36.6838600942437,
-20.013559987233));
#162966=CARTESIAN_POINT('Ctrl Pts',(4.41073962231023,36.3978424103118,-20.3638058382528));
#162967=CARTESIAN_POINT('Ctrl Pts',(13.5580226990369,36.1118247263799,-15.8214800591791));
#162968=CARTESIAN_POINT('Ctrl Pts',(19.4478793562769,35.825807042448,-7.47791403906704));
#162969=CARTESIAN_POINT('Ctrl Pts',(20.665223686585,35.5397893585161,2.66228265784318));
#162970=CARTESIAN_POINT('Ctrl Pts',(16.9175777143245,35.2537716745842,12.1628432073588));
#162971=CARTESIAN_POINT('Ctrl Pts',(9.10534616004098,34.9677539906524,18.7411825973328));
#162972=CARTESIAN_POINT('Ctrl Pts',(-0.894522231509686,34.6817363067204,
20.8167954954961));
#162973=CARTESIAN_POINT('Ctrl Pts',(-10.6794689684672,34.3957186227886,
17.8910094335422));
#162974=CARTESIAN_POINT('Ctrl Pts',(-17.8985962932162,34.1097009388567,
10.6667474228629));
#162975=CARTESIAN_POINT('Ctrl Pts',(-20.8174176094417,33.8236832549249,
0.879739869917406));
#162976=CARTESIAN_POINT('Ctrl Pts',(-18.7347260323576,33.5376655709929,
-9.11868850614119));
#162977=CARTESIAN_POINT('Ctrl Pts',(-12.1507776987356,33.2516478870611,
-16.9261650789921));
#162978=CARTESIAN_POINT('Ctrl Pts',(-2.64767512734078,32.9656302031292,
-20.6672153091488));
#162979=CARTESIAN_POINT('Ctrl Pts',(7.49189270503917,32.6796125191973,-19.4423502612674));
#162980=CARTESIAN_POINT('Ctrl Pts',(15.8307887083071,32.3935948352654,-13.547197419082));
#162981=CARTESIAN_POINT('Ctrl Pts',(20.3676300886108,32.1075771513335,-4.39538596690554));
#162982=CARTESIAN_POINT('Ctrl Pts',(20.1272377066867,31.9168986953789,2.40694049524253));
#162983=CARTESIAN_POINT('Ctrl Pts',(19.2065928203126,31.8215594674016,5.57734634344296));
#162984=CARTESIAN_POINT('Ctrl Pts',(4.55156817900642,52.0839261505311,19.0690691497194));
#162985=CARTESIAN_POINT('Ctrl Pts',(1.40386317387558,51.9885869225538,19.8203902459809));
#162986=CARTESIAN_POINT('Ctrl Pts',(-5.26763185562588,51.7979084665993,
19.7337571402889));
#162987=CARTESIAN_POINT('Ctrl Pts',(-14.0133545070679,51.5118907826674,
14.8585471880017));
#162988=CARTESIAN_POINT('Ctrl Pts',(-19.3905261350575,51.2258730987355,
6.41492866250848));
#162989=CARTESIAN_POINT('Ctrl Pts',(-20.109810062967,50.9398554148036,-3.57064039432099));
#162990=CARTESIAN_POINT('Ctrl Pts',(-15.9971253214867,50.6538377308717,
-12.6979801411406));
#162991=CARTESIAN_POINT('Ctrl Pts',(-8.04121094733082,50.3678200469398,
-18.7747028127674));
#162992=CARTESIAN_POINT('Ctrl Pts',(1.84677603407831,50.0818023630081,-20.3405604525939));
#162993=CARTESIAN_POINT('Ctrl Pts',(11.2910070038031,49.795784679076,-17.0194758109046));
#162994=CARTESIAN_POINT('Ctrl Pts',(18.0225073459559,49.5097669951442,-9.60930018931658));
#162995=CARTESIAN_POINT('Ctrl Pts',(20.423939085836,49.2237493112122,0.109577567659922));
#162996=CARTESIAN_POINT('Ctrl Pts',(17.91835844271,48.9377316272804,9.80213398145383));
#162997=CARTESIAN_POINT('Ctrl Pts',(11.1077417659072,48.6517139433485,17.1396444529813));
#162998=CARTESIAN_POINT('Ctrl Pts',(1.6284006118405,48.3656962594167,20.3592160411455));
#162999=CARTESIAN_POINT('Ctrl Pts',(-8.24217799068105,48.0796785754847,
18.6873181477502));
#163000=CARTESIAN_POINT('Ctrl Pts',(-16.1325052533497,47.7936608915529,
12.5256390151496));
#163001=CARTESIAN_POINT('Ctrl Pts',(-20.146865906276,47.5076432076209,3.35457211097593));
#163002=CARTESIAN_POINT('Ctrl Pts',(-19.3207765349344,47.2216255236891,
-6.62245819279375));
#163003=CARTESIAN_POINT('Ctrl Pts',(-13.8527120492735,46.9356078397572,
-15.0083885959309));
#163004=CARTESIAN_POINT('Ctrl Pts',(-5.05641975063352,46.6495901558253,
-19.7884304130578));
#163005=CARTESIAN_POINT('Ctrl Pts',(4.95471888809429,46.3635724718934,-19.8141393912687));
#163006=CARTESIAN_POINT('Ctrl Pts',(13.7754456472592,46.0775547879615,-15.0793387209722));
#163007=CARTESIAN_POINT('Ctrl Pts',(19.2865085037628,45.7915371040297,-6.72160313945593));
#163008=CARTESIAN_POINT('Ctrl Pts',(20.1638293709693,45.5055194200977,3.25105277532722));
#163009=CARTESIAN_POINT('Ctrl Pts',(16.1966247061302,45.2195017361659,12.4426165722584));
#163010=CARTESIAN_POINT('Ctrl Pts',(8.33804799799026,44.9334840522339,18.6447395966312));
#163011=CARTESIAN_POINT('Ctrl Pts',(-1.52381318889717,44.6474663683021,
20.3673108781014));
#163012=CARTESIAN_POINT('Ctrl Pts',(-11.0195657480682,44.3614486843702,
17.1964685259715));
#163013=CARTESIAN_POINT('Ctrl Pts',(-17.8677771767197,44.0754310004384,
9.89403344465002));
#163014=CARTESIAN_POINT('Ctrl Pts',(-20.4231084620833,43.7894133165064,
0.21447560816814));
#163015=CARTESIAN_POINT('Ctrl Pts',(-18.071620286179,43.5033956325746,-9.51661175381702));
#163016=CARTESIAN_POINT('Ctrl Pts',(-11.3782769866108,43.2173779486426,
-16.9612550200911));
#163017=CARTESIAN_POINT('Ctrl Pts',(-1.9512092367546,42.9313602647108,-20.3308175328751));
#163018=CARTESIAN_POINT('Ctrl Pts',(7.94465254970708,42.6453425807789,-18.8157342377349));
#163019=CARTESIAN_POINT('Ctrl Pts',(15.9317463434604,42.359324896847,-12.7800163336468));
#163020=CARTESIAN_POINT('Ctrl Pts',(20.0911072945169,42.0733072129151,-3.67379459426543));
#163021=CARTESIAN_POINT('Ctrl Pts',(19.4234147901971,41.7872895289832,6.31508645456209));
#163022=CARTESIAN_POINT('Ctrl Pts',(14.0890874357509,41.5012718450514,14.7867161421463));
#163023=CARTESIAN_POINT('Ctrl Pts',(5.36974116756858,41.2152541611194,19.7057158924501));
#163024=CARTESIAN_POINT('Ctrl Pts',(-4.63972949631883,40.9292364771876,
19.8902556354018));
#163025=CARTESIAN_POINT('Ctrl Pts',(-13.5344670611836,40.6432187932557,
15.2959981828706));
#163026=CARTESIAN_POINT('Ctrl Pts',(-19.1774378101796,40.3572011093238,
7.02675160207981));
#163027=CARTESIAN_POINT('Ctrl Pts',(-20.2128716977236,40.0711834253919,
-2.93072973370433));
#163028=CARTESIAN_POINT('Ctrl Pts',(-16.391997232456,39.78516574146,-12.1840791926085));
#163029=CARTESIAN_POINT('Ctrl Pts',(-8.63281087021374,39.4991480575282,
-18.5101036064048));
#163030=CARTESIAN_POINT('Ctrl Pts',(1.20047917033355,39.2131303735962,-20.388923679344));
#163031=CARTESIAN_POINT('Ctrl Pts',(10.7453442354663,38.9271126896644,-17.3691374656916));
#163032=CARTESIAN_POINT('Ctrl Pts',(17.7085521395347,38.6410950057324,-10.1762733926574));
#163033=CARTESIAN_POINT('Ctrl Pts',(20.417135022562,38.3550773218006,-0.538476100078764));
#163034=CARTESIAN_POINT('Ctrl Pts',(18.2203336122712,38.0690596378687,9.22869449600101));
#163035=CARTESIAN_POINT('Ctrl Pts',(11.6459474807784,37.7830419539368,16.7785954808624));
#163036=CARTESIAN_POINT('Ctrl Pts',(2.27352686579039,37.4970242700049,20.2973011664126));
#163037=CARTESIAN_POINT('Ctrl Pts',(-7.64512724273414,37.211006586073,18.9394136253598));
#163038=CARTESIAN_POINT('Ctrl Pts',(-15.7269767710525,36.9249889021412,
13.0311764889123));
#163039=CARTESIAN_POINT('Ctrl Pts',(-20.0302910299972,36.6389712182093,
3.99209222467112));
#163040=CARTESIAN_POINT('Ctrl Pts',(-19.5211634351657,36.3529535342774,
-6.00612496078596));
#163041=CARTESIAN_POINT('Ctrl Pts',(-14.3219160862035,36.0669358503455,
-14.5613213338043));
#163042=CARTESIAN_POINT('Ctrl Pts',(-5.68171080823791,35.7809181664136,
-19.6180406952307));
#163043=CARTESIAN_POINT('Ctrl Pts',(4.32357209120954,35.4949004824817,-19.9613647896459));
#163044=CARTESIAN_POINT('Ctrl Pts',(13.2900813861324,35.2088827985499,-15.5088070217271));
#163045=CARTESIAN_POINT('Ctrl Pts',(19.0635393648486,34.922865114618,-7.33013127236921));
#163046=CARTESIAN_POINT('Ctrl Pts',(20.2568258479795,34.6368474306861,2.60966912218976));
#163047=CARTESIAN_POINT('Ctrl Pts',(16.5832429750661,34.3508297467542,11.9224742206728));
#163048=CARTESIAN_POINT('Ctrl Pts',(8.92540115930387,34.0648120628223,18.3708087469579));
#163049=CARTESIAN_POINT('Ctrl Pts',(-0.876844177234845,33.7787943788904,
20.4054022090749));
#163050=CARTESIAN_POINT('Ctrl Pts',(-10.4684152624767,33.4927766949586,
17.5374371860823));
#163051=CARTESIAN_POINT('Ctrl Pts',(-17.5448741099442,33.2067590110266,
10.4559451272518));
#163052=CARTESIAN_POINT('Ctrl Pts',(-20.4060120284528,32.9207413270948,
0.862353953033173));
#163053=CARTESIAN_POINT('Ctrl Pts',(-18.3644797802715,32.6347236431628,
-8.93847982641409));
#163054=CARTESIAN_POINT('Ctrl Pts',(-11.9106471574553,32.348705959231,-16.5916606313761));
#163055=CARTESIAN_POINT('Ctrl Pts',(-2.59535027396708,32.0626882752991,
-20.2587781109716));
#163056=CARTESIAN_POINT('Ctrl Pts',(7.34383368403819,31.7766705913672,-19.058119538942));
#163057=CARTESIAN_POINT('Ctrl Pts',(15.5179317080661,31.4906529074353,-13.2794700414826));
#163058=CARTESIAN_POINT('Ctrl Pts',(19.9651134630054,31.2046352235034,-4.30852186342688));
#163059=CARTESIAN_POINT('Ctrl Pts',(19.7294718512972,31.0139567675488,2.35937317582622));
#163060=CARTESIAN_POINT('Ctrl Pts',(18.8270212698782,30.9186175395716,5.46712367049435));
#163061=CARTESIAN_POINT('Ctrl Pts',(4.60923255731251,52.3132679336935,19.3106575373144));
#163062=CARTESIAN_POINT('Ctrl Pts',(1.42140909460986,52.2179287057162,20.0715544494397));
#163063=CARTESIAN_POINT('Ctrl Pts',(-5.33422871709462,52.0272502497616,
19.9837682570995));
#163064=CARTESIAN_POINT('Ctrl Pts',(-14.1909763261272,51.7412325658298,
15.0468197581863));
#163065=CARTESIAN_POINT('Ctrl Pts',(-19.6361762962204,51.4552148818979,
6.49620275584759));
#163066=CARTESIAN_POINT('Ctrl Pts',(-20.3646244914297,51.169197197966,-3.61587899466143));
#163067=CARTESIAN_POINT('Ctrl Pts',(-16.1998053949433,50.8831795140341,
-12.8588687459663));
#163068=CARTESIAN_POINT('Ctrl Pts',(-8.14309981870949,50.5971618301022,
-19.012583483815));
#163069=CARTESIAN_POINT('Ctrl Pts',(1.87017738018346,50.3111441461704,-20.5982819730884));
#163070=CARTESIAN_POINT('Ctrl Pts',(11.4340664992166,50.0251264622384,-17.2351176851857));
#163071=CARTESIAN_POINT('Ctrl Pts',(18.2508586308826,49.7391087783066,-9.73105307981533));
#163072=CARTESIAN_POINT('Ctrl Pts',(20.6827164568402,49.4530910943746,0.110965989105271));
#163073=CARTESIAN_POINT('Ctrl Pts',(18.1453897302164,49.1670734104428,9.9263300366759));
#163074=CARTESIAN_POINT('Ctrl Pts',(11.2484802294543,48.8810557265108,17.356809069518));
#163075=CARTESIAN_POINT('Ctrl Pts',(1.64903298565068,48.595038042579,20.617173612469));
#163076=CARTESIAN_POINT('Ctrl Pts',(-8.34660895671389,48.3090203586471,
18.924092262145));
#163077=CARTESIAN_POINT('Ctrl Pts',(-16.3369090857883,48.0230026747153,
12.684342741761));
#163078=CARTESIAN_POINT('Ctrl Pts',(-20.4021329447687,47.7369849907833,
3.39707557978788));
#163079=CARTESIAN_POINT('Ctrl Pts',(-19.5655767587977,47.4509673068515,
-6.706366790627));
#163080=CARTESIAN_POINT('Ctrl Pts',(-14.028230204773,47.1649496229196,-15.1985495301968));
#163081=CARTESIAN_POINT('Ctrl Pts',(-5.12048615526843,46.8789319389877,
-20.0391559586575));
#163082=CARTESIAN_POINT('Ctrl Pts',(5.01749671154811,46.5929142550558,-20.0651906774713));
#163083=CARTESIAN_POINT('Ctrl Pts',(13.9499848125809,46.3068965711239,-15.2703986154856));
#163084=CARTESIAN_POINT('Ctrl Pts',(19.5308745430877,46.020878887192,-6.80676793416394));
#163085=CARTESIAN_POINT('Ctrl Pts',(20.4193113376518,45.7348612032601,3.2922446214464));
#163086=CARTESIAN_POINT('Ctrl Pts',(16.4018409602723,45.4488435193283,12.600268380043));
#163087=CARTESIAN_POINT('Ctrl Pts',(8.44369364999015,45.1628258353963,18.8809742250915));
#163088=CARTESIAN_POINT('Ctrl Pts',(-1.54312037421536,44.8768081514645,
20.6253710185031));
#163089=CARTESIAN_POINT('Ctrl Pts',(-11.1591870609201,44.5907904675326,
17.4143531111663));
#163090=CARTESIAN_POINT('Ctrl Pts',(-18.094167450551,44.3047727836007,10.0193939144315));
#163091=CARTESIAN_POINT('Ctrl Pts',(-20.6818755751639,44.0187550996688,
0.217193080586861));
#163092=CARTESIAN_POINT('Ctrl Pts',(-18.3005933153748,43.7327374157369,
-9.63719017381711));
#163093=CARTESIAN_POINT('Ctrl Pts',(-11.5224432820172,43.446719731805,-17.1761593772771));
#163094=CARTESIAN_POINT('Ctrl Pts',(-1.97593166243974,43.1607020478732,
-20.5884152912833));
#163095=CARTESIAN_POINT('Ctrl Pts',(8.04531375946063,42.8746843639413,-19.0541354212884));
#163096=CARTESIAN_POINT('Ctrl Pts',(16.1336065066815,42.5886666800094,-12.9419431009617));
#163097=CARTESIAN_POINT('Ctrl Pts',(20.345667849922,42.3026489960775,-3.72034271023788));
#163098=CARTESIAN_POINT('Ctrl Pts',(19.6695154746628,42.0166313121456,6.3951005569079));
#163099=CARTESIAN_POINT('Ctrl Pts',(14.2676005395942,41.7306136282138,14.9740684178862));
#163100=CARTESIAN_POINT('Ctrl Pts',(5.43777745217748,41.4445959442818,19.955393419363));
#163101=CARTESIAN_POINT('Ctrl Pts',(-4.69851630683148,41.15857826035,20.1422713380444));
#163102=CARTESIAN_POINT('Ctrl Pts',(-13.7059529530113,40.8725605764181,
15.4898032198865));
#163103=CARTESIAN_POINT('Ctrl Pts',(-19.4204218900834,40.5865428924862,
7.11578272238087));
#163104=CARTESIAN_POINT('Ctrl Pts',(-20.4689750458506,40.3005252085543,
-2.96786298762703));
#163105=CARTESIAN_POINT('Ctrl Pts',(-16.5996889170668,40.0145075246224,
-12.3384552516729));
#163106=CARTESIAN_POINT('Ctrl Pts',(-8.74219125913972,39.7284898406906,
-18.7446323551485));
#163107=CARTESIAN_POINT('Ctrl Pts',(1.21568961343509,39.4424721567586,-20.6472576606339));
#163108=CARTESIAN_POINT('Ctrl Pts',(10.881491076778,39.1564544728268,-17.5892098198619));
#163109=CARTESIAN_POINT('Ctrl Pts',(17.9329249828016,38.8704367888948,-10.3052099300404));
#163110=CARTESIAN_POINT('Ctrl Pts',(20.6758264503142,38.584419104963,-0.545298759137919));
#163111=CARTESIAN_POINT('Ctrl Pts',(18.451190885391,38.2984014210311,9.34562491513086));
#163112=CARTESIAN_POINT('Ctrl Pts',(11.793505244297,38.0123837370992,16.9911854850659));
#163113=CARTESIAN_POINT('Ctrl Pts',(2.30233315571101,37.7263660531673,20.5544742621044));
#163114=CARTESIAN_POINT('Ctrl Pts',(-7.74199337401609,37.4403483692355,
19.1793818650155));
#163115=CARTESIAN_POINT('Ctrl Pts',(-15.9262424403617,37.1543306853035,
13.1962855333568));
#163116=CARTESIAN_POINT('Ctrl Pts',(-20.2840810244325,36.8683130013717,
4.04267326999561));
#163117=CARTESIAN_POINT('Ctrl Pts',(-19.7685026253582,36.5822953174397,
-6.08222442473971));
#163118=CARTESIAN_POINT('Ctrl Pts',(-14.5033792009913,36.2962776335079,
-14.7458177885191));
#163119=CARTESIAN_POINT('Ctrl Pts',(-5.75369984528409,36.010259949576,-19.866607348141));
#163120=CARTESIAN_POINT('Ctrl Pts',(4.37835309025404,35.7242422656441,-20.2142814714714));
#163121=CARTESIAN_POINT('Ctrl Pts',(13.4584708340718,35.4382245817122,-15.7053084043649));
#163122=CARTESIAN_POINT('Ctrl Pts',(19.3050803194561,35.1522068977803,-7.42300632370911));
#163123=CARTESIAN_POINT('Ctrl Pts',(20.5134861022172,34.8661892138485,2.64273447182919));
#163124=CARTESIAN_POINT('Ctrl Pts',(16.7933578156689,34.5801715299166,12.073535597456));
#163125=CARTESIAN_POINT('Ctrl Pts',(9.03848873156375,34.2941538459847,18.6035727189121));
#163126=CARTESIAN_POINT('Ctrl Pts',(-0.887954012161699,34.0081361620528,
20.6639447143345));
#163127=CARTESIAN_POINT('Ctrl Pts',(-10.6010534327751,33.7221184781209,
17.7596424773162));
#163128=CARTESIAN_POINT('Ctrl Pts',(-17.7671728923755,33.436100794189,10.5884241388012));
#163129=CARTESIAN_POINT('Ctrl Pts',(-20.6645629427746,33.1500831102571,
0.873282348563049));
#163130=CARTESIAN_POINT('Ctrl Pts',(-18.5971625945114,32.8640654263253,
-9.05173733709777));
#163131=CARTESIAN_POINT('Ctrl Pts',(-12.0615604165446,32.5780477423934,
-16.801873722239));
#163132=CARTESIAN_POINT('Ctrl Pts',(-2.62823083291946,32.2920300584615,
-20.5154798693539));
#163133=CARTESIAN_POINT('Ctrl Pts',(7.4368756648301,32.0060123745296,-19.2995582883958));
#163134=CARTESIAN_POINT('Ctrl Pts',(15.714562169654,31.7199946905976,-13.4477927460282));
#163135=CARTESIAN_POINT('Ctrl Pts',(20.2180489270461,31.4339770066659,-4.36296772201048));
#163136=CARTESIAN_POINT('Ctrl Pts',(19.9794957115804,31.2432985507112,2.38902761432437));
#163137=CARTESIAN_POINT('Ctrl Pts',(19.0655431230475,31.1479593227339,5.53638733417749));
#163138=CARTESIAN_POINT('Ctrl Pts',(4.64333233892574,52.6488033167397,19.453520627133));
#163139=CARTESIAN_POINT('Ctrl Pts',(1.43191255171456,52.5534640887624,20.2200497113865));
#163140=CARTESIAN_POINT('Ctrl Pts',(-5.3736849545451,52.3627856328078,20.1316112074426));
#163141=CARTESIAN_POINT('Ctrl Pts',(-14.2959676280389,52.0767679488759,
15.1581397783133));
#163142=CARTESIAN_POINT('Ctrl Pts',(-19.7814470659129,51.790750264944,6.54426275331887));
#163143=CARTESIAN_POINT('Ctrl Pts',(-20.5152870813745,51.5047325810121,
-3.64262988858884));
#163144=CARTESIAN_POINT('Ctrl Pts',(-16.3196544835113,51.2187148970802,
-12.9540013917531));
#163145=CARTESIAN_POINT('Ctrl Pts',(-8.20334437990304,50.9326972131483,
-19.1532424915399));
#163146=CARTESIAN_POINT('Ctrl Pts',(1.88401344989288,50.6466795292165,-20.7506723562449));
#163147=CARTESIAN_POINT('Ctrl Pts',(11.5186580425973,50.3606618452845,-17.3626266562233));
#163148=CARTESIAN_POINT('Ctrl Pts',(18.3858822998485,50.0746441613527,-9.80304543505084));
#163149=CARTESIAN_POINT('Ctrl Pts',(20.8357314738652,49.7886264774207,0.111786940575481));
#163150=CARTESIAN_POINT('Ctrl Pts',(18.2796330978527,49.502608793489,9.99976708628127));
#163151=CARTESIAN_POINT('Ctrl Pts',(11.331698818293,49.216591109557,17.4852183473434));
#163152=CARTESIAN_POINT('Ctrl Pts',(1.66123287578963,48.9305734256252,20.7697037433684));
#163153=CARTESIAN_POINT('Ctrl Pts',(-8.40835890365438,48.6445557416932,
19.0640966260628));
#163154=CARTESIAN_POINT('Ctrl Pts',(-16.4577729308274,48.3585380577614,
12.7781841429669));
#163155=CARTESIAN_POINT('Ctrl Pts',(-20.5530721606317,48.0725203738295,
3.4222078502986));
#163156=CARTESIAN_POINT('Ctrl Pts',(-19.7103269579775,47.7865026898976,
-6.75598188461189));
#163157=CARTESIAN_POINT('Ctrl Pts',(-14.1320139645819,47.5004850059657,
-15.3109915553079));
#163158=CARTESIAN_POINT('Ctrl Pts',(-5.15836857499125,47.2144673220338,
-20.1874097951999));
#163159=CARTESIAN_POINT('Ctrl Pts',(5.05461719399599,46.928449638102,-20.2136371242631));
#163160=CARTESIAN_POINT('Ctrl Pts',(14.0531896966847,46.64243195417,-15.3833721950568));
#163161=CARTESIAN_POINT('Ctrl Pts',(19.6753680081751,46.3564142702382,-6.85712581663851));
#163162=CARTESIAN_POINT('Ctrl Pts',(20.5703776426178,46.0703965863062,3.31660133072865));
#163163=CARTESIAN_POINT('Ctrl Pts',(16.5231851852312,45.7843789023745,12.6934877817289));
#163164=CARTESIAN_POINT('Ctrl Pts',(8.50616184878831,45.4983612184424,19.0206595926901));
#163165=CARTESIAN_POINT('Ctrl Pts',(-1.55453669914413,45.2123435345107,
20.7779617957709));
#163166=CARTESIAN_POINT('Ctrl Pts',(-11.2417450437933,44.9263258505787,
17.5431881112477));
#163167=CARTESIAN_POINT('Ctrl Pts',(-18.2280318582659,44.6403081666469,
10.0935194709503));
#163168=CARTESIAN_POINT('Ctrl Pts',(-20.8348843848739,44.3542904827149,
0.218799920093125));
#163169=CARTESIAN_POINT('Ctrl Pts',(-18.4359849044981,44.0682727987831,
-9.70848810770543));
#163170=CARTESIAN_POINT('Ctrl Pts',(-11.6076887098374,43.7822551148512,
-17.3032321706586));
#163171=CARTESIAN_POINT('Ctrl Pts',(-1.99055001514377,43.4962374309193,
-20.7407326624078));
#163172=CARTESIAN_POINT('Ctrl Pts',(8.10483466111215,43.2102197469874,-19.1951018713702));
#163173=CARTESIAN_POINT('Ctrl Pts',(16.2529662774598,42.9242020630555,-13.0376902831752));
#163174=CARTESIAN_POINT('Ctrl Pts',(20.4961893250733,42.6381843791236,-3.74786657806784));
#163175=CARTESIAN_POINT('Ctrl Pts',(19.8150346341516,42.3521666951918,6.44241283865101));
#163176=CARTESIAN_POINT('Ctrl Pts',(14.3731552107868,42.0661490112599,15.0848496851271));
#163177=CARTESIAN_POINT('Ctrl Pts',(5.47800725882155,41.780131327328,20.1030275632439));
#163178=CARTESIAN_POINT('Ctrl Pts',(-4.73327690602851,41.4941136433961,
20.2912880435695));
#163179=CARTESIAN_POINT('Ctrl Pts',(-13.8073524387427,41.2080959594642,
15.6044000002753));
#163180=CARTESIAN_POINT('Ctrl Pts',(-19.5640982035139,40.9220782755323,
7.16842676042032));
#163181=CARTESIAN_POINT('Ctrl Pts',(-20.6204087732399,40.6360605916004,
-2.98981985423077));
#163182=CARTESIAN_POINT('Ctrl Pts',(-16.7224968622903,40.3500429076686,
-12.4297377054744));
#163183=CARTESIAN_POINT('Ctrl Pts',(-8.80686780522739,40.0640252237367,
-18.8833090372844));
#163184=CARTESIAN_POINT('Ctrl Pts',(1.22468353761052,39.7780075398047,-20.8000103598244));
#163185=CARTESIAN_POINT('Ctrl Pts',(10.9619946071022,39.4919898558729,-17.71933844618));
#163186=CARTESIAN_POINT('Ctrl Pts',(18.0655964852611,39.205972171941,-10.3814500127871));
#163187=CARTESIAN_POINT('Ctrl Pts',(20.8287905073425,38.9199544880091,-0.549332992579338));
#163188=CARTESIAN_POINT('Ctrl Pts',(18.5876966266059,38.6339368040772,9.41476578869777));
#163189=CARTESIAN_POINT('Ctrl Pts',(11.8807560447954,38.3479191201454,17.1168898031858));
#163190=CARTESIAN_POINT('Ctrl Pts',(2.31936629443307,38.0619014362134,20.7065405304496));
#163191=CARTESIAN_POINT('Ctrl Pts',(-7.79927024847662,37.7758837522816,
19.3212749142897));
#163192=CARTESIAN_POINT('Ctrl Pts',(-16.0440680887234,37.4898660683496,
13.2939143937014));
#163193=CARTESIAN_POINT('Ctrl Pts',(-20.4341468674588,37.2038483844178,
4.07258180621913));
#163194=CARTESIAN_POINT('Ctrl Pts',(-19.914754112346,36.9178307004859,-6.12722198386726));
#163195=CARTESIAN_POINT('Ctrl Pts',(-14.6106782116652,36.631813016554,-14.8549104102657));
#163196=CARTESIAN_POINT('Ctrl Pts',(-5.79626691140908,36.3457953326221,
-20.013584634125));
#163197=CARTESIAN_POINT('Ctrl Pts',(4.41074505554152,36.0597776486903,-20.3638309231293));
#163198=CARTESIAN_POINT('Ctrl Pts',(13.5580393956172,35.7737599647584,-15.8214995364263));
#163199=CARTESIAN_POINT('Ctrl Pts',(19.4479033121684,35.4877422808265,-7.47792326659462));
#163200=CARTESIAN_POINT('Ctrl Pts',(20.6652491313042,35.2017245968946,2.66228597187207));
#163201=CARTESIAN_POINT('Ctrl Pts',(16.9175985642936,34.9157069129627,12.1628581172432));
#163202=CARTESIAN_POINT('Ctrl Pts',(9.10535734652004,34.6296892290308,18.7412058193745));
#163203=CARTESIAN_POINT('Ctrl Pts',(-0.894523277608621,34.3436715450989,
20.8168208542254));
#163204=CARTESIAN_POINT('Ctrl Pts',(-10.6794822325778,34.057653861167,17.8910320269573));
#163205=CARTESIAN_POINT('Ctrl Pts',(-17.8986181156775,33.7716361772352,
10.6667594448749));
#163206=CARTESIAN_POINT('Ctrl Pts',(-20.8174436915587,33.4856184933032,
0.879743180928813));
#163207=CARTESIAN_POINT('Ctrl Pts',(-18.7347482217545,33.1996008093714,
-9.11870418549036));
#163208=CARTESIAN_POINT('Ctrl Pts',(-12.1507944307111,32.9135831254395,
-16.9261770409427));
#163209=CARTESIAN_POINT('Ctrl Pts',(-2.64767485883582,32.6275654415076,
-20.6672585114316));
#163210=CARTESIAN_POINT('Ctrl Pts',(7.49189487208903,32.3415477575758,-19.442338702727));
#163211=CARTESIAN_POINT('Ctrl Pts',(15.8308224557999,32.0555300736438,-13.5472857921342));
#163212=CARTESIAN_POINT('Ctrl Pts',(20.3676247738314,31.769512389712,-4.3952384316145));
#163213=CARTESIAN_POINT('Ctrl Pts',(20.1273105017425,31.5788339337574,2.40668981240704));
#163214=CARTESIAN_POINT('Ctrl Pts',(19.2065928203126,31.4834947057801,5.57734634344297));
#163215=CARTESIAN_POINT('Ctrl Pts',(4.64333233892574,52.9868680783612,19.453520627133));
#163216=CARTESIAN_POINT('Ctrl Pts',(1.43216645743103,52.8915288503839,20.219989107003));
#163217=CARTESIAN_POINT('Ctrl Pts',(-5.37383257436395,52.7008503944293,
20.1316093913839));
#163218=CARTESIAN_POINT('Ctrl Pts',(-14.2958777283883,52.4148327104975,
15.1581103378228));
#163219=CARTESIAN_POINT('Ctrl Pts',(-19.7814585063189,52.1288150265655,
6.54426003062301));
#163220=CARTESIAN_POINT('Ctrl Pts',(-20.5152439165291,51.8427973426337,
-3.642628070496));
#163221=CARTESIAN_POINT('Ctrl Pts',(-16.3196433435216,51.5567796587018,
-12.9539841016434));
#163222=CARTESIAN_POINT('Ctrl Pts',(-8.2033297903966,51.27076197477,-19.1532195708586));
#163223=CARTESIAN_POINT('Ctrl Pts',(1.88400888321105,50.984744290838,-20.7506464644501));
#163224=CARTESIAN_POINT('Ctrl Pts',(11.5186449807812,50.6987266069061,-17.362605439778));
#163225=CARTESIAN_POINT('Ctrl Pts',(18.385859092255,50.4127089229742,-9.80303327747567));
#163226=CARTESIAN_POINT('Ctrl Pts',(20.8357060942045,50.1266912390423,0.111786760853765));
#163227=CARTESIAN_POINT('Ctrl Pts',(18.2796104431111,49.8406735551105,9.99975479143606));
#163228=CARTESIAN_POINT('Ctrl Pts',(11.3316849326712,49.5546558711786,17.4851968016857));
#163229=CARTESIAN_POINT('Ctrl Pts',(1.66123079437997,49.2686381872467,20.7696781682973));
#163230=CARTESIAN_POINT('Ctrl Pts',(-8.40834853003687,48.9826205033148,
19.0640731437277));
#163231=CARTESIAN_POINT('Ctrl Pts',(-16.4577526700083,48.6966028193829,
12.7781684064437));
#163232=CARTESIAN_POINT('Ctrl Pts',(-20.5530468426451,48.4105851354511,
3.4222036347818));
#163233=CARTESIAN_POINT('Ctrl Pts',(-19.7103026846019,48.1245674515191,
-6.75597356348852));
#163234=CARTESIAN_POINT('Ctrl Pts',(-14.131996558219,47.8385497675873,-15.3109726981753));
#163235=CARTESIAN_POINT('Ctrl Pts',(-5.15836222240763,47.5525320836553,
-20.1873849319314));
#163236=CARTESIAN_POINT('Ctrl Pts',(5.05461096891587,47.2665143997235,-20.2136122288173));
#163237=CARTESIAN_POINT('Ctrl Pts',(14.0531723883779,46.9804967157916,-15.3833532485917));
#163238=CARTESIAN_POINT('Ctrl Pts',(19.6753437757,46.6944790318597,-6.85711737128667));
#163239=CARTESIAN_POINT('Ctrl Pts',(20.5703523077272,46.4084613479278,3.31659724594668));
#163240=CARTESIAN_POINT('Ctrl Pts',(16.5231648349899,46.122443663996,12.6934721481933));
#163241=CARTESIAN_POINT('Ctrl Pts',(8.50615137243411,45.836425980064,19.0206361664971));
#163242=CARTESIAN_POINT('Ctrl Pts',(-1.55453478454372,45.5504082961322,
20.7779362052502));
#163243=CARTESIAN_POINT('Ctrl Pts',(-11.2417311982555,45.2643906122003,
17.5431665047348));
#163244=CARTESIAN_POINT('Ctrl Pts',(-18.2280094082854,44.9783729282684,
10.0935070395859));
#163245=CARTESIAN_POINT('Ctrl Pts',(-20.8348587242475,44.6923552443365,
0.218799650615206));
#163246=CARTESIAN_POINT('Ctrl Pts',(-18.4359621983996,44.4063375604046,
-9.7084761505529));
#163247=CARTESIAN_POINT('Ctrl Pts',(-11.6076744135946,44.1203198764727,
-17.3032108596796));
#163248=CARTESIAN_POINT('Ctrl Pts',(-1.99054756354567,43.8343021925409,
-20.7407071177399));
#163249=CARTESIAN_POINT('Ctrl Pts',(8.10482467904866,43.548284508609,-19.1950782303297));
#163250=CARTESIAN_POINT('Ctrl Pts',(16.2529462600075,43.262266824677,-13.037674225716));
#163251=CARTESIAN_POINT('Ctrl Pts',(20.4961640815895,42.9762491407452,-3.74786196212644));
#163252=CARTESIAN_POINT('Ctrl Pts',(19.8150102295904,42.6902314568133,6.44240490405684));
#163253=CARTESIAN_POINT('Ctrl Pts',(14.3731375085443,42.4042137728815,15.0848311063488));
#163254=CARTESIAN_POINT('Ctrl Pts',(5.47800051200701,42.1181960889495,20.1030028039854));
#163255=CARTESIAN_POINT('Ctrl Pts',(-4.7332710764376,41.8321784050177,20.2912630524458));
#163256=CARTESIAN_POINT('Ctrl Pts',(-13.8073354333533,41.5461607210858,
15.6043807816092));
#163257=CARTESIAN_POINT('Ctrl Pts',(-19.5640741080106,41.2601430371539,
7.16841793165403));
#163258=CARTESIAN_POINT('Ctrl Pts',(-20.6203833767651,40.974125353222,-2.98981617191356));
#163259=CARTESIAN_POINT('Ctrl Pts',(-16.7224762665556,40.6881076692901,
-12.4297223967809));
#163260=CARTESIAN_POINT('Ctrl Pts',(-8.80685695852706,40.4020899853582,
-18.8832857802534));
#163261=CARTESIAN_POINT('Ctrl Pts',(1.22468202926784,40.1160723014263,-20.7999847421496));
#163262=CARTESIAN_POINT('Ctrl Pts',(10.9619811061078,39.8300546174945,-17.7193166227157));
#163263=CARTESIAN_POINT('Ctrl Pts',(18.0655742353405,39.5440369335625,-10.3814372268044));
#163264=CARTESIAN_POINT('Ctrl Pts',(20.8287648542201,39.2580192496307,-0.549332316006349));
#163265=CARTESIAN_POINT('Ctrl Pts',(18.5876737336586,38.9720015656988,9.4147541932903));
#163266=CARTESIAN_POINT('Ctrl Pts',(11.8807414122342,38.6859838817669,17.1168687217268));
#163267=CARTESIAN_POINT('Ctrl Pts',(2.3193634378658,38.399966197835,20.7065150278585));
#163268=CARTESIAN_POINT('Ctrl Pts',(-7.79926064276572,38.1139485139031,
19.3212511179216));
#163269=CARTESIAN_POINT('Ctrl Pts',(-16.0440483285264,37.8279308299712,
13.2938980205332));
#163270=CARTESIAN_POINT('Ctrl Pts',(-20.4341217004428,37.5419131460394,
4.07257679062954));
#163271=CARTESIAN_POINT('Ctrl Pts',(-19.9147295848584,37.2558954621074,
-6.12721443802131));
#163272=CARTESIAN_POINT('Ctrl Pts',(-14.6106602171049,36.9698777781756,
-14.8548921135797));
#163273=CARTESIAN_POINT('Ctrl Pts',(-5.79625977218121,36.6838600942437,
-20.013559987233));
#163274=CARTESIAN_POINT('Ctrl Pts',(4.41073962231023,36.3978424103118,-20.3638058382528));
#163275=CARTESIAN_POINT('Ctrl Pts',(13.5580226990369,36.1118247263799,-15.8214800591791));
#163276=CARTESIAN_POINT('Ctrl Pts',(19.4478793562769,35.825807042448,-7.47791403906704));
#163277=CARTESIAN_POINT('Ctrl Pts',(20.665223686585,35.5397893585161,2.66228265784318));
#163278=CARTESIAN_POINT('Ctrl Pts',(16.9175777143245,35.2537716745842,12.1628432073588));
#163279=CARTESIAN_POINT('Ctrl Pts',(9.10534616004098,34.9677539906524,18.7411825973328));
#163280=CARTESIAN_POINT('Ctrl Pts',(-0.894522231509686,34.6817363067204,
20.8167954954961));
#163281=CARTESIAN_POINT('Ctrl Pts',(-10.6794689684672,34.3957186227886,
17.8910094335422));
#163282=CARTESIAN_POINT('Ctrl Pts',(-17.8985962932162,34.1097009388567,
10.6667474228629));
#163283=CARTESIAN_POINT('Ctrl Pts',(-20.8174176094417,33.8236832549249,
0.879739869917406));
#163284=CARTESIAN_POINT('Ctrl Pts',(-18.7347260323576,33.5376655709929,
-9.11868850614119));
#163285=CARTESIAN_POINT('Ctrl Pts',(-12.1507776987356,33.2516478870611,
-16.9261650789921));
#163286=CARTESIAN_POINT('Ctrl Pts',(-2.64767512734078,32.9656302031292,
-20.6672153091488));
#163287=CARTESIAN_POINT('Ctrl Pts',(7.49189270503917,32.6796125191973,-19.4423502612674));
#163288=CARTESIAN_POINT('Ctrl Pts',(15.8307887083071,32.3935948352654,-13.547197419082));
#163289=CARTESIAN_POINT('Ctrl Pts',(20.3676300886108,32.1075771513335,-4.39538596690554));
#163290=CARTESIAN_POINT('Ctrl Pts',(20.1272377066867,31.9168986953789,2.40694049524253));
#163291=CARTESIAN_POINT('Ctrl Pts',(19.2065928203126,31.8215594674016,5.57734634344296));
#163292=CARTESIAN_POINT('Ctrl Pts',(4.55214023462251,52.083943477294,19.0689325973597));
#163293=CARTESIAN_POINT('Ctrl Pts',(1.40426732942084,51.9885984737291,19.820395491255));
#163294=CARTESIAN_POINT('Ctrl Pts',(-5.26745525225372,51.7979142421869,
19.7338555859579));
#163295=CARTESIAN_POINT('Ctrl Pts',(-14.0133545070679,51.5118907826674,
14.8585471880017));
#163296=CARTESIAN_POINT('Ctrl Pts',(-19.3905261350575,51.2258730987355,
6.41492866250848));
#163297=CARTESIAN_POINT('Ctrl Pts',(-20.109810062967,50.9398554148036,-3.57064039432099));
#163298=CARTESIAN_POINT('Ctrl Pts',(-15.9971253214867,50.6538377308717,
-12.6979801411406));
#163299=CARTESIAN_POINT('Ctrl Pts',(-8.04121094733082,50.3678200469398,
-18.7747028127674));
#163300=CARTESIAN_POINT('Ctrl Pts',(1.84677603407831,50.0818023630081,-20.3405604525939));
#163301=CARTESIAN_POINT('Ctrl Pts',(11.2910070038031,49.795784679076,-17.0194758109046));
#163302=CARTESIAN_POINT('Ctrl Pts',(18.0225073459559,49.5097669951442,-9.60930018931658));
#163303=CARTESIAN_POINT('Ctrl Pts',(20.423939085836,49.2237493112122,0.109577567659922));
#163304=CARTESIAN_POINT('Ctrl Pts',(17.91835844271,48.9377316272804,9.80213398145383));
#163305=CARTESIAN_POINT('Ctrl Pts',(11.1077417659072,48.6517139433485,17.1396444529813));
#163306=CARTESIAN_POINT('Ctrl Pts',(1.6284006118405,48.3656962594167,20.3592160411455));
#163307=CARTESIAN_POINT('Ctrl Pts',(-8.24217799068105,48.0796785754847,
18.6873181477502));
#163308=CARTESIAN_POINT('Ctrl Pts',(-16.1325052533497,47.7936608915529,
12.5256390151496));
#163309=CARTESIAN_POINT('Ctrl Pts',(-20.146865906276,47.5076432076209,3.35457211097593));
#163310=CARTESIAN_POINT('Ctrl Pts',(-19.3207765349344,47.2216255236891,
-6.62245819279375));
#163311=CARTESIAN_POINT('Ctrl Pts',(-13.8527120492735,46.9356078397572,
-15.0083885959309));
#163312=CARTESIAN_POINT('Ctrl Pts',(-5.05641975063352,46.6495901558253,
-19.7884304130578));
#163313=CARTESIAN_POINT('Ctrl Pts',(4.95471888809429,46.3635724718934,-19.8141393912687));
#163314=CARTESIAN_POINT('Ctrl Pts',(13.7754456472592,46.0775547879615,-15.0793387209722));
#163315=CARTESIAN_POINT('Ctrl Pts',(19.2865085037628,45.7915371040297,-6.72160313945593));
#163316=CARTESIAN_POINT('Ctrl Pts',(20.1638293709693,45.5055194200977,3.25105277532722));
#163317=CARTESIAN_POINT('Ctrl Pts',(16.1966247061302,45.2195017361659,12.4426165722584));
#163318=CARTESIAN_POINT('Ctrl Pts',(8.33804799799026,44.9334840522339,18.6447395966312));
#163319=CARTESIAN_POINT('Ctrl Pts',(-1.52381318889717,44.6474663683021,
20.3673108781014));
#163320=CARTESIAN_POINT('Ctrl Pts',(-11.0195657480682,44.3614486843702,
17.1964685259715));
#163321=CARTESIAN_POINT('Ctrl Pts',(-17.8677771767197,44.0754310004384,
9.89403344465002));
#163322=CARTESIAN_POINT('Ctrl Pts',(-20.4231084620833,43.7894133165064,
0.21447560816814));
#163323=CARTESIAN_POINT('Ctrl Pts',(-18.071620286179,43.5033956325746,-9.51661175381702));
#163324=CARTESIAN_POINT('Ctrl Pts',(-11.3782769866108,43.2173779486426,
-16.9612550200911));
#163325=CARTESIAN_POINT('Ctrl Pts',(-1.9512092367546,42.9313602647108,-20.3308175328751));
#163326=CARTESIAN_POINT('Ctrl Pts',(7.94465254970708,42.6453425807789,-18.8157342377349));
#163327=CARTESIAN_POINT('Ctrl Pts',(15.9317463434604,42.359324896847,-12.7800163336468));
#163328=CARTESIAN_POINT('Ctrl Pts',(20.0911072945169,42.0733072129151,-3.67379459426543));
#163329=CARTESIAN_POINT('Ctrl Pts',(19.4234147901971,41.7872895289832,6.31508645456209));
#163330=CARTESIAN_POINT('Ctrl Pts',(14.0890874357509,41.5012718450514,14.7867161421463));
#163331=CARTESIAN_POINT('Ctrl Pts',(5.36974116756858,41.2152541611194,19.7057158924501));
#163332=CARTESIAN_POINT('Ctrl Pts',(-4.63972949631883,40.9292364771876,
19.8902556354018));
#163333=CARTESIAN_POINT('Ctrl Pts',(-13.5344670611836,40.6432187932557,
15.2959981828706));
#163334=CARTESIAN_POINT('Ctrl Pts',(-19.1774378101796,40.3572011093238,
7.02675160207981));
#163335=CARTESIAN_POINT('Ctrl Pts',(-20.2128716977236,40.0711834253919,
-2.93072973370433));
#163336=CARTESIAN_POINT('Ctrl Pts',(-16.391997232456,39.78516574146,-12.1840791926085));
#163337=CARTESIAN_POINT('Ctrl Pts',(-8.63281087021374,39.4991480575282,
-18.5101036064048));
#163338=CARTESIAN_POINT('Ctrl Pts',(1.20047917033355,39.2131303735962,-20.388923679344));
#163339=CARTESIAN_POINT('Ctrl Pts',(10.7453442354663,38.9271126896644,-17.3691374656916));
#163340=CARTESIAN_POINT('Ctrl Pts',(17.7085521395347,38.6410950057324,-10.1762733926574));
#163341=CARTESIAN_POINT('Ctrl Pts',(20.417135022562,38.3550773218006,-0.538476100078764));
#163342=CARTESIAN_POINT('Ctrl Pts',(18.2203336122712,38.0690596378687,9.22869449600101));
#163343=CARTESIAN_POINT('Ctrl Pts',(11.6459474807784,37.7830419539368,16.7785954808624));
#163344=CARTESIAN_POINT('Ctrl Pts',(2.27352686579039,37.4970242700049,20.2973011664126));
#163345=CARTESIAN_POINT('Ctrl Pts',(-7.64512724273414,37.211006586073,18.9394136253598));
#163346=CARTESIAN_POINT('Ctrl Pts',(-15.7269767710525,36.9249889021412,
13.0311764889123));
#163347=CARTESIAN_POINT('Ctrl Pts',(-20.0302910299972,36.6389712182093,
3.99209222467112));
#163348=CARTESIAN_POINT('Ctrl Pts',(-19.5211634351657,36.3529535342774,
-6.00612496078596));
#163349=CARTESIAN_POINT('Ctrl Pts',(-14.3219160862035,36.0669358503455,
-14.5613213338043));
#163350=CARTESIAN_POINT('Ctrl Pts',(-5.68171080823791,35.7809181664136,
-19.6180406952307));
#163351=CARTESIAN_POINT('Ctrl Pts',(4.32357209120954,35.4949004824817,-19.9613647896459));
#163352=CARTESIAN_POINT('Ctrl Pts',(13.2900813861324,35.2088827985499,-15.5088070217271));
#163353=CARTESIAN_POINT('Ctrl Pts',(19.0635393648486,34.922865114618,-7.33013127236921));
#163354=CARTESIAN_POINT('Ctrl Pts',(20.2568258479795,34.6368474306861,2.60966912218976));
#163355=CARTESIAN_POINT('Ctrl Pts',(16.5832429750661,34.3508297467542,11.9224742206728));
#163356=CARTESIAN_POINT('Ctrl Pts',(8.92540115930387,34.0648120628223,18.3708087469579));
#163357=CARTESIAN_POINT('Ctrl Pts',(-0.876844177234845,33.7787943788904,
20.4054022090749));
#163358=CARTESIAN_POINT('Ctrl Pts',(-10.4684152624767,33.4927766949586,
17.5374371860823));
#163359=CARTESIAN_POINT('Ctrl Pts',(-17.5448741099442,33.2067590110266,
10.4559451272518));
#163360=CARTESIAN_POINT('Ctrl Pts',(-20.4060120284528,32.9207413270948,
0.862353953033173));
#163361=CARTESIAN_POINT('Ctrl Pts',(-18.3644797802715,32.6347236431628,
-8.93847982641409));
#163362=CARTESIAN_POINT('Ctrl Pts',(-11.9106471574553,32.348705959231,-16.5916606313761));
#163363=CARTESIAN_POINT('Ctrl Pts',(-2.59535027396708,32.0626882752991,
-20.2587781109716));
#163364=CARTESIAN_POINT('Ctrl Pts',(7.34383368403819,31.7766705913672,-19.058119538942));
#163365=CARTESIAN_POINT('Ctrl Pts',(15.5179317080661,31.4906529074353,-13.2794700414826));
#163366=CARTESIAN_POINT('Ctrl Pts',(19.9651134630054,31.2046352235034,-4.30852186342688));
#163367=CARTESIAN_POINT('Ctrl Pts',(19.7294718512972,31.0139567675488,2.35937317582622));
#163368=CARTESIAN_POINT('Ctrl Pts',(18.8270212698782,30.9186175395716,5.46712367049435));
#163369=CARTESIAN_POINT('Ctrl Pts',(4.6098134500746,52.3132914088745,19.3105257212433));
#163370=CARTESIAN_POINT('Ctrl Pts',(1.42181881800352,52.2179464053096,20.0715664979869));
#163371=CARTESIAN_POINT('Ctrl Pts',(-5.33405165711633,52.0272621737673,
19.9838746520371));
#163372=CARTESIAN_POINT('Ctrl Pts',(-14.1909810879859,51.7412387142479,
15.0468248055809));
#163373=CARTESIAN_POINT('Ctrl Pts',(-19.6361828818494,51.455221030316,6.4962049347227));
#163374=CARTESIAN_POINT('Ctrl Pts',(-20.3646313227433,51.1692033463841,
-3.61588020746191));
#163375=CARTESIAN_POINT('Ctrl Pts',(-16.1998108285882,50.8831856624522,
-12.8588730592248));
#163376=CARTESIAN_POINT('Ctrl Pts',(-8.14310255024565,50.5971679785203,
-19.0125898611518));
#163377=CARTESIAN_POINT('Ctrl Pts',(1.87017800754956,50.3111502945885,-20.5982888823381));
#163378=CARTESIAN_POINT('Ctrl Pts',(11.434070334495,50.0251326106565,-17.2351234663233));
#163379=CARTESIAN_POINT('Ctrl Pts',(18.2508647527465,49.7391149267247,-9.73105634388549));
#163380=CARTESIAN_POINT('Ctrl Pts',(20.6827233943962,49.4530972427927,0.110966026327426));
#163381=CARTESIAN_POINT('Ctrl Pts',(18.1453958166924,49.1670795588609,9.92633336624479));
#163382=CARTESIAN_POINT('Ctrl Pts',(11.2484840025082,48.8810618749289,17.3568148914787));
#163383=CARTESIAN_POINT('Ctrl Pts',(1.64903353878347,48.5950441909971,20.6171805280469));
#163384=CARTESIAN_POINT('Ctrl Pts',(-8.34661175640101,48.3090265070652,
18.9240986098161));
#163385=CARTESIAN_POINT('Ctrl Pts',(-16.3369145656454,48.0230088231334,
12.6843469964453));
#163386=CARTESIAN_POINT('Ctrl Pts',(-20.4021397882163,47.7369911392014,
3.39707671926229));
#163387=CARTESIAN_POINT('Ctrl Pts',(-19.5655833216407,47.4509734552696,
-6.70636904013047));
#163388=CARTESIAN_POINT('Ctrl Pts',(-14.0282349102347,47.1649557713377,
-15.1985546282164));
#163389=CARTESIAN_POINT('Ctrl Pts',(-5.12048787282304,46.8789380874058,
-20.0391626803523));
#163390=CARTESIAN_POINT('Ctrl Pts',(5.01749839455719,46.5929204034739,-20.0651974078988));
#163391=CARTESIAN_POINT('Ctrl Pts',(13.949989491797,46.306902719542,-15.2704037376054));
#163392=CARTESIAN_POINT('Ctrl Pts',(19.5308810942907,46.0208850356101,-6.80677021734476));
#163393=CARTESIAN_POINT('Ctrl Pts',(20.4193181868614,45.7348673516782,3.29224572575756));
#163394=CARTESIAN_POINT('Ctrl Pts',(16.4018464619096,45.4488496677464,12.6002726065263));
#163395=CARTESIAN_POINT('Ctrl Pts',(8.44369648224176,45.1628319838144,18.8809805582996));
#163396=CARTESIAN_POINT('Ctrl Pts',(-1.5431208918212,44.8768142998826,20.6253779368308));
#163397=CARTESIAN_POINT('Ctrl Pts',(-11.1591908040243,44.5907966159507,
17.4143589524287));
#163398=CARTESIAN_POINT('Ctrl Pts',(-18.0941735198421,44.3047789320188,
10.0193972752171));
#163399=CARTESIAN_POINT('Ctrl Pts',(-20.6818825124448,44.0187612480869,
0.21719315343951));
#163400=CARTESIAN_POINT('Ctrl Pts',(-18.3005994539068,43.732743564155,-9.63719340640091));
#163401=CARTESIAN_POINT('Ctrl Pts',(-11.5224471469677,43.4467258802231,
-17.1761651386425));
#163402=CARTESIAN_POINT('Ctrl Pts',(-1.97593232522262,43.1607081962913,
-20.588422197215));
#163403=CARTESIAN_POINT('Ctrl Pts',(8.04531645808445,42.8746905123594,-19.0541418125797));
#163404=CARTESIAN_POINT('Ctrl Pts',(16.1336119183454,42.5886728284275,-12.9419474420523));
#163405=CARTESIAN_POINT('Ctrl Pts',(20.3456746744295,42.3026551444956,-3.72034395814514));
#163406=CARTESIAN_POINT('Ctrl Pts',(19.6695220723699,42.0166374605637,6.39510270200394));
#163407=CARTESIAN_POINT('Ctrl Pts',(14.2676053253475,41.7306197766319,14.9740734406086));
#163408=CARTESIAN_POINT('Ctrl Pts',(5.4377792761605,41.4446020926999,19.9554001129614));
#163409=CARTESIAN_POINT('Ctrl Pts',(-4.69851788284559,41.1585844087681,
20.1422780943271));
#163410=CARTESIAN_POINT('Ctrl Pts',(-13.7059575503722,40.8725667248362,
15.4898084156009));
#163411=CARTESIAN_POINT('Ctrl Pts',(-19.4204284042374,40.5865490409043,
7.11578510921391));
#163412=CARTESIAN_POINT('Ctrl Pts',(-20.4689819117188,40.3005313569724,
-2.9678639831315));
#163413=CARTESIAN_POINT('Ctrl Pts',(-16.599694485068,40.0145136730405,-12.3384593903367));
#163414=CARTESIAN_POINT('Ctrl Pts',(-8.7421941915158,39.7284959891087,-18.7446386426237));
#163415=CARTESIAN_POINT('Ctrl Pts',(1.21569002121147,39.4424783051767,-20.647264586303));
#163416=CARTESIAN_POINT('Ctrl Pts',(10.8814947267352,39.1564606212449,-17.5892157197761));
#163417=CARTESIAN_POINT('Ctrl Pts',(17.9329309980074,38.8704429373129,-10.3052133866967));
#163418=CARTESIAN_POINT('Ctrl Pts',(20.6758333855661,38.5844252533811,-0.545298942046412));
#163419=CARTESIAN_POINT('Ctrl Pts',(18.4511970744377,38.2984075694492,9.3456280499155));
#163420=CARTESIAN_POINT('Ctrl Pts',(11.7935092001693,38.0123898855173,16.991191184386));
#163421=CARTESIAN_POINT('Ctrl Pts',(2.30233392797811,37.7263722015854,20.5544811566514));
#163422=CARTESIAN_POINT('Ctrl Pts',(-7.74199597089774,37.4403545176536,
19.179388298318));
#163423=CARTESIAN_POINT('Ctrl Pts',(-15.92624778247,37.1543368337216,13.196289959761));
#163424=CARTESIAN_POINT('Ctrl Pts',(-20.284087828282,36.8683191497898,4.04267462602157));
#163425=CARTESIAN_POINT('Ctrl Pts',(-19.7685092562683,36.5823014658578,
-6.08222646488831));
#163426=CARTESIAN_POINT('Ctrl Pts',(-14.5033840658313,36.296283781926,-14.7458227346799));
#163427=CARTESIAN_POINT('Ctrl Pts',(-5.75370177523636,36.0102660979941,
-19.8666140119581));
#163428=CARTESIAN_POINT('Ctrl Pts',(4.37835455887646,35.7242484140622,-20.2142882519083));
#163429=CARTESIAN_POINT('Ctrl Pts',(13.4584753484203,35.4382307301303,-15.7053136723654));
#163430=CARTESIAN_POINT('Ctrl Pts',(19.3050867949214,35.1522130461984,-7.42300881359401));
#163431=CARTESIAN_POINT('Ctrl Pts',(20.5134929830154,34.8661953622666,2.64273535827732));
#163432=CARTESIAN_POINT('Ctrl Pts',(16.7933634486323,34.5801776783347,12.0735396472567));
#163433=CARTESIAN_POINT('Ctrl Pts',(9.03849176332561,34.2941599944028,18.6035789590755));
#163434=CARTESIAN_POINT('Ctrl Pts',(-0.887954310004981,34.0081423104709,
20.663951645594));
#163435=CARTESIAN_POINT('Ctrl Pts',(-10.6010569886685,33.722124626539,17.7596484344122));
#163436=CARTESIAN_POINT('Ctrl Pts',(-17.7671788519779,33.4361069426071,
10.5884276904276));
#163437=CARTESIAN_POINT('Ctrl Pts',(-20.6645698742595,33.1500892586752,
0.873282641542129));
#163438=CARTESIAN_POINT('Ctrl Pts',(-18.5971688324991,32.8640715747434,
-9.05174037341549));
#163439=CARTESIAN_POINT('Ctrl Pts',(-12.0615644623744,32.5780538908115,
-16.8018793578364));
#163440=CARTESIAN_POINT('Ctrl Pts',(-2.62823171441354,32.2920362068796,
-20.5154867512648));
#163441=CARTESIAN_POINT('Ctrl Pts',(7.4368781591902,32.0060185229477,-19.2995647611211));
#163442=CARTESIAN_POINT('Ctrl Pts',(15.7145674411152,31.7200008390157,-13.4477972585873));
#163443=CARTESIAN_POINT('Ctrl Pts',(20.2180557079866,31.433983155084,-4.36296918164813));
#163444=CARTESIAN_POINT('Ctrl Pts',(19.9795024144637,31.2433046991293,2.38902840932946));
#163445=CARTESIAN_POINT('Ctrl Pts',(19.0655495175738,31.147965471152,5.53638919106529));
#163446=CARTESIAN_POINT('Ctrl Pts',(4.64391780247701,52.6488386342981,19.4533889706262));
#163447=CARTESIAN_POINT('Ctrl Pts',(1.43232539444559,52.5534936307332,20.2200630279117));
#163448=CARTESIAN_POINT('Ctrl Pts',(-5.37350690134842,52.362809399191,20.1317195643187));
#163449=CARTESIAN_POINT('Ctrl Pts',(-14.295973257405,52.0767859396714,15.1581457470092));
#163450=CARTESIAN_POINT('Ctrl Pts',(-19.7814548549615,51.7907682557396,
6.54426533017351));
#163451=CARTESIAN_POINT('Ctrl Pts',(-20.5152951595187,51.5047505718077,
-3.64263132290363));
#163452=CARTESIAN_POINT('Ctrl Pts',(-16.3196609095142,51.2187328878758,
-12.9540064925232));
#163453=CARTESIAN_POINT('Ctrl Pts',(-8.20334761006294,50.9327152039439,
-19.1532500333176));
#163454=CARTESIAN_POINT('Ctrl Pts',(1.88401419174769,50.6466975200121,-20.750680527029));
#163455=CARTESIAN_POINT('Ctrl Pts',(11.5186625781804,50.3606798360801,-17.3626334929295));
#163456=CARTESIAN_POINT('Ctrl Pts',(18.3858895394737,50.0746621521483,-9.80304929509752));
#163457=CARTESIAN_POINT('Ctrl Pts',(20.8357396781406,49.7886444682161,0.111786984592807));
#163458=CARTESIAN_POINT('Ctrl Pts',(18.2796402956401,49.5026267842845,9.99977102378879));
#163459=CARTESIAN_POINT('Ctrl Pts',(11.3317032802617,49.2166091003525,17.4852252323218));
#163460=CARTESIAN_POINT('Ctrl Pts',(1.66123352991667,48.9305914164207,20.7697119216454));
#163461=CARTESIAN_POINT('Ctrl Pts',(-8.40836221452923,48.6445737324887,
19.06410413274));
#163462=CARTESIAN_POINT('Ctrl Pts',(-16.4577794112389,48.358556048557,12.7781891745038));
#163463=CARTESIAN_POINT('Ctrl Pts',(-20.5530802536079,48.0725383646251,
3.42220919782692));
#163464=CARTESIAN_POINT('Ctrl Pts',(-19.7103347191144,47.7865206806931,
-6.75598454484684));
#163465=CARTESIAN_POINT('Ctrl Pts',(-14.1320195292027,47.5005029967613,
-15.3109975841629));
#163466=CARTESIAN_POINT('Ctrl Pts',(-5.15837060615009,47.2144853128294,
-20.187417744193));
#163467=CARTESIAN_POINT('Ctrl Pts',(5.05461918430169,46.9284676288976,-20.2136450835834));
#163468=CARTESIAN_POINT('Ctrl Pts',(14.0531952302677,46.6424499449655,-15.3833782524122));
#163469=CARTESIAN_POINT('Ctrl Pts',(19.6753757555466,46.3564322610337,-6.85712851669988));
#163470=CARTESIAN_POINT('Ctrl Pts',(20.5703857424082,46.0704145771017,3.31660263667335));
#163471=CARTESIAN_POINT('Ctrl Pts',(16.5231916913994,45.7843968931699,12.6934927799157));
#163472=CARTESIAN_POINT('Ctrl Pts',(8.50616519817399,45.4983792092379,19.0206670822637));
#163473=CARTESIAN_POINT('Ctrl Pts',(-1.5545373112584,45.2123615253062,20.7779699772996));
#163474=CARTESIAN_POINT('Ctrl Pts',(-11.241749470342,44.9263438413741,17.5431950190522));
#163475=CARTESIAN_POINT('Ctrl Pts',(-18.2280390357344,44.6403261574423,
10.0935234453738));
#163476=CARTESIAN_POINT('Ctrl Pts',(-20.8348925888164,44.3543084735105,
0.218800006247767));
#163477=CARTESIAN_POINT('Ctrl Pts',(-18.4359921638501,44.0682907895787,
-9.70849193051902));
#163478=CARTESIAN_POINT('Ctrl Pts',(-11.6076932804801,43.7822731056468,
-17.3032389839781));
#163479=CARTESIAN_POINT('Ctrl Pts',(-1.99055079894261,43.4962554217149,
-20.7407408292772));
#163480=CARTESIAN_POINT('Ctrl Pts',(8.10483785247127,43.210237737783,-19.1951094296321));
#163481=CARTESIAN_POINT('Ctrl Pts',(16.2529726772266,42.924220053851,-13.0376954168952));
#163482=CARTESIAN_POINT('Ctrl Pts',(20.4961973956514,42.638202369919,-3.74786805382752));
#163483=CARTESIAN_POINT('Ctrl Pts',(19.8150424365183,42.3521846859873,6.44241537541503));
#163484=CARTESIAN_POINT('Ctrl Pts',(14.3731608703594,42.0661670020555,15.0848556249365));
#163485=CARTESIAN_POINT('Ctrl Pts',(5.47800941584129,41.7801493181235,20.1030354790106));
#163486=CARTESIAN_POINT('Ctrl Pts',(-4.73327876980328,41.4941316341916,
20.2912960334655));
#163487=CARTESIAN_POINT('Ctrl Pts',(-13.8073578755247,41.2081139502597,
15.6044061446628));
#163488=CARTESIAN_POINT('Ctrl Pts',(-19.5641059070719,40.9220962663278,
7.16842958305952));
#163489=CARTESIAN_POINT('Ctrl Pts',(-20.6204168927306,40.6360785823959,
-2.98982103150203));
#163490=CARTESIAN_POINT('Ctrl Pts',(-16.7225034469395,40.3500608984641,
-12.429742599807));
#163491=CARTESIAN_POINT('Ctrl Pts',(-8.80687127301903,40.0640432145323,
-18.8833164727749));
#163492=CARTESIAN_POINT('Ctrl Pts',(1.22468401984181,39.7780255306002,-20.800018550035));
#163493=CARTESIAN_POINT('Ctrl Pts',(10.9619989234964,39.4920078466685,-17.7193454233455));
#163494=CARTESIAN_POINT('Ctrl Pts',(18.065603598769,39.2059901627366,-10.3814541005861));
#163495=CARTESIAN_POINT('Ctrl Pts',(20.8287987088856,38.9199724788046,-0.549333208884658));
#163496=CARTESIAN_POINT('Ctrl Pts',(18.5877039456961,38.6339547948728,9.41476949585527));
#163497=CARTESIAN_POINT('Ctrl Pts',(11.8807607229612,38.3479371109409,17.1168965431311));
#163498=CARTESIAN_POINT('Ctrl Pts',(2.31936720770659,38.0619194270089,20.7065486838555));
#163499=CARTESIAN_POINT('Ctrl Pts',(-7.79927331951671,37.7759017430771,
19.3212825222336));
#163500=CARTESIAN_POINT('Ctrl Pts',(-16.0440744062344,37.4898840591451,
13.2939196283122));
#163501=CARTESIAN_POINT('Ctrl Pts',(-20.434154913607,37.2038663752133,4.07258340983866));
#163502=CARTESIAN_POINT('Ctrl Pts',(-19.9147619539782,36.9178486912815,
-6.12722439652175));
#163503=CARTESIAN_POINT('Ctrl Pts',(-14.6106839647647,36.6318310073495,
-14.8549162595342));
#163504=CARTESIAN_POINT('Ctrl Pts',(-5.79626919374672,36.3458133234177,
-20.0135925146727));
#163505=CARTESIAN_POINT('Ctrl Pts',(4.41074679231617,36.0597956394859,-20.3638389415899));
#163506=CARTESIAN_POINT('Ctrl Pts',(13.5580447342297,35.773777955554,-15.8215057662988));
#163507=CARTESIAN_POINT('Ctrl Pts',(19.4479109699734,35.487760271622,-7.4779262111012));
#163508=CARTESIAN_POINT('Ctrl Pts',(20.6652572684512,35.2017425876902,2.66228702017369));
#163509=CARTESIAN_POINT('Ctrl Pts',(16.9176052257661,34.9157249037582,12.1628629064891));
#163510=CARTESIAN_POINT('Ctrl Pts',(9.10536093184482,34.6297072198263,18.7412131989107));
#163511=CARTESIAN_POINT('Ctrl Pts',(-0.8945236298359,34.3436895358944,20.8168290510546));
#163512=CARTESIAN_POINT('Ctrl Pts',(-10.6794864377303,34.0576718519625,
17.8910390717302));
#163513=CARTESIAN_POINT('Ctrl Pts',(-17.8986251634355,33.7716541680307,
10.6667636450144));
#163514=CARTESIAN_POINT('Ctrl Pts',(-20.8174518886349,33.4856364840988,
0.879743527342185));
#163515=CARTESIAN_POINT('Ctrl Pts',(-18.7347555987454,33.1996188001669,
-9.11870777608218));
#163516=CARTESIAN_POINT('Ctrl Pts',(-12.1507992152116,32.9136011162351,
-16.9261837057701));
#163517=CARTESIAN_POINT('Ctrl Pts',(-2.64767590137496,32.6275834323032,
-20.6672666494157));
#163518=CARTESIAN_POINT('Ctrl Pts',(7.49189782207876,32.3415657483713,-19.4423463582491));
#163519=CARTESIAN_POINT('Ctrl Pts',(15.8308286893803,32.0555480644394,-13.5472911266978));
#163520=CARTESIAN_POINT('Ctrl Pts',(20.3676327937072,31.7695303805076,-4.39524016188783));
#163521=CARTESIAN_POINT('Ctrl Pts',(20.1273184271949,31.5788519245529,2.40669075940926));
#163522=CARTESIAN_POINT('Ctrl Pts',(19.2066003830381,31.4835126965756,5.57734853956071));
#163523=CARTESIAN_POINT('Ctrl Pts',(4.64391592767708,52.9869125946384,19.4533813214342));
#163524=CARTESIAN_POINT('Ctrl Pts',(1.4325787815564,52.8915675910735,20.2199944528322));
#163525=CARTESIAN_POINT('Ctrl Pts',(-5.37365242227969,52.7008833595313,
20.1317098213512));
#163526=CARTESIAN_POINT('Ctrl Pts',(-14.2958777209314,52.4148599000118,
15.1581103352149));
#163527=CARTESIAN_POINT('Ctrl Pts',(-19.7814585069258,52.1288422160799,
6.5442600303004));
#163528=CARTESIAN_POINT('Ctrl Pts',(-20.5152439127325,51.8428245321481,
-3.6426280702921));
#163529=CARTESIAN_POINT('Ctrl Pts',(-16.3196433423672,51.5568068482162,
-12.9539841000476));
#163530=CARTESIAN_POINT('Ctrl Pts',(-8.20332978909328,51.2707891642843,
-19.1532195687118));
#163531=CARTESIAN_POINT('Ctrl Pts',(1.88400888281392,50.9847714803524,-20.7506464620391));
#163532=CARTESIAN_POINT('Ctrl Pts',(11.5186449795483,50.6987537964205,-17.3626054377966));
#163533=CARTESIAN_POINT('Ctrl Pts',(18.3858590900973,50.4127361124886,-9.80303327634262));
#163534=CARTESIAN_POINT('Ctrl Pts',(20.8357060918333,50.1267184285566,0.111786760837539));
#163535=CARTESIAN_POINT('Ctrl Pts',(18.2796104409997,49.8407007446248,9.99975479028885));
#163536=CARTESIAN_POINT('Ctrl Pts',(11.3316849313749,49.554683060693,17.4851967996759));
#163537=CARTESIAN_POINT('Ctrl Pts',(1.66123079418626,49.2686653767611,20.7696781659116));
#163538=CARTESIAN_POINT('Ctrl Pts',(-8.40834852906939,48.9826476928292,
19.0640731415372));
#163539=CARTESIAN_POINT('Ctrl Pts',(-16.4577526681181,48.6966300088973,
12.7781684049758));
#163540=CARTESIAN_POINT('Ctrl Pts',(-20.5530468402833,48.4106123249655,
3.42220363438856));
#163541=CARTESIAN_POINT('Ctrl Pts',(-19.7103026823375,48.1245946410335,
-6.75597356271228));
#163542=CARTESIAN_POINT('Ctrl Pts',(-14.1319965565953,47.8385769571017,
-15.3109726964162));
#163543=CARTESIAN_POINT('Ctrl Pts',(-5.15836222181502,47.5525592731697,
-20.187384929612));
#163544=CARTESIAN_POINT('Ctrl Pts',(5.05461096833515,47.2665415892379,-20.213612226495));
#163545=CARTESIAN_POINT('Ctrl Pts',(14.0531723867633,46.980523905306,-15.3833532468242));
#163546=CARTESIAN_POINT('Ctrl Pts',(19.6753437734395,46.6945062213741,-6.85711737049883));
#163547=CARTESIAN_POINT('Ctrl Pts',(20.5703523053638,46.4084885374422,3.31659724556564));
#163548=CARTESIAN_POINT('Ctrl Pts',(16.5231648330916,46.1224708535103,12.6934721467349));
#163549=CARTESIAN_POINT('Ctrl Pts',(8.50615137145682,45.8364531695783,19.0206361643118));
#163550=CARTESIAN_POINT('Ctrl Pts',(-1.55453478436511,45.5504354856466,
20.777936202863));
#163551=CARTESIAN_POINT('Ctrl Pts',(-11.2417311969639,45.2644178017147,
17.5431665027191));
#163552=CARTESIAN_POINT('Ctrl Pts',(-18.2280094061912,44.9784001177828,
10.0935070384262));
#163553=CARTESIAN_POINT('Ctrl Pts',(-20.8348587218537,44.6923824338509,
0.218799650590067));
#163554=CARTESIAN_POINT('Ctrl Pts',(-18.4359621962815,44.406364749919,-9.70847614943747));
#163555=CARTESIAN_POINT('Ctrl Pts',(-11.607674412261,44.1203470659871,-17.3032108576916));
#163556=CARTESIAN_POINT('Ctrl Pts',(-1.99054756331698,43.8343293820553,
-20.740707115357));
#163557=CARTESIAN_POINT('Ctrl Pts',(8.10482467811748,43.5483116981234,-19.1950782281243));
#163558=CARTESIAN_POINT('Ctrl Pts',(16.2529462581401,43.2622940141914,-13.037674224218));
#163559=CARTESIAN_POINT('Ctrl Pts',(20.4961640792346,42.9762763302596,-3.74786196169583));
#163560=CARTESIAN_POINT('Ctrl Pts',(19.8150102273138,42.6902586463277,6.44240490331665));
#163561=CARTESIAN_POINT('Ctrl Pts',(14.373137506893,42.4042409623959,15.0848311046156));
#163562=CARTESIAN_POINT('Ctrl Pts',(5.47800051137763,42.1182232784639,20.1030028016757));
#163563=CARTESIAN_POINT('Ctrl Pts',(-4.73327107589378,41.8322055945321,
20.2912630501145));
#163564=CARTESIAN_POINT('Ctrl Pts',(-13.807335431767,41.5461879106002,15.6043807798163));
#163565=CARTESIAN_POINT('Ctrl Pts',(-19.5640741057629,41.2601702266683,
7.16841793083043));
#163566=CARTESIAN_POINT('Ctrl Pts',(-20.6203833743959,40.9741525427364,
-2.98981617157006));
#163567=CARTESIAN_POINT('Ctrl Pts',(-16.7224762646343,40.6881348588045,
-12.4297223953529));
#163568=CARTESIAN_POINT('Ctrl Pts',(-8.80685695751522,40.4021171748726,
-18.8832857780838));
#163569=CARTESIAN_POINT('Ctrl Pts',(1.22468202912712,40.1160994909407,-20.7999847397597));
#163570=CARTESIAN_POINT('Ctrl Pts',(10.9619811048483,39.8300818070089,-17.7193166206799));
#163571=CARTESIAN_POINT('Ctrl Pts',(18.065574233265,39.5440641230769,-10.3814372256117));
#163572=CARTESIAN_POINT('Ctrl Pts',(20.8287648518271,39.2580464391451,-0.549332315943234));
#163573=CARTESIAN_POINT('Ctrl Pts',(18.587673731523,38.9720287552132,9.41475419220861));
#163574=CARTESIAN_POINT('Ctrl Pts',(11.8807414108692,38.6860110712813,17.1168687197601));
#163575=CARTESIAN_POINT('Ctrl Pts',(2.31936343759932,38.3999933873494,20.7065150254794));
#163576=CARTESIAN_POINT('Ctrl Pts',(-7.79926064186964,38.1139757034175,
19.3212511157017));
#163577=CARTESIAN_POINT('Ctrl Pts',(-16.0440483266831,37.8279580194856,
13.2938980190058));
#163578=CARTESIAN_POINT('Ctrl Pts',(-20.4341216980951,37.5419403355538,
4.07257679016165));
#163579=CARTESIAN_POINT('Ctrl Pts',(-19.9147295825703,37.2559226516218,
-6.12721443731738));
#163580=CARTESIAN_POINT('Ctrl Pts',(-14.6106602154262,36.96990496769,-14.8548921118728));
#163581=CARTESIAN_POINT('Ctrl Pts',(-5.79625977151523,36.683887283758,-20.0135599849337));
#163582=CARTESIAN_POINT('Ctrl Pts',(4.4107396218034,36.3978695998262,-20.3638058359127));
#163583=CARTESIAN_POINT('Ctrl Pts',(13.5580226974793,36.1118519158943,-15.821480057362));
#163584=CARTESIAN_POINT('Ctrl Pts',(19.4478793540422,35.8258342319624,-7.47791403820647));
#163585=CARTESIAN_POINT('Ctrl Pts',(20.6652236842113,35.5398165480305,2.66228265753447));
#163586=CARTESIAN_POINT('Ctrl Pts',(16.9175777123797,35.2537988640986,12.162843205967));
#163587=CARTESIAN_POINT('Ctrl Pts',(9.10534615899708,34.9677811801668,18.7411825951684));
#163588=CARTESIAN_POINT('Ctrl Pts',(-0.894522231411384,34.6817634962348,
20.816795493127));
#163589=CARTESIAN_POINT('Ctrl Pts',(-10.6794689672313,34.395745812303,17.8910094314417));
#163590=CARTESIAN_POINT('Ctrl Pts',(-17.8985962911776,34.1097281283711,
10.666747421727));
#163591=CARTESIAN_POINT('Ctrl Pts',(-20.8174176070142,33.8237104444393,
0.879739869637174));
#163592=CARTESIAN_POINT('Ctrl Pts',(-18.7347260302763,33.5376927605073,
-9.11868850473572));
#163593=CARTESIAN_POINT('Ctrl Pts',(-12.1507776971974,33.2516750765755,
-16.9261650777621));
#163594=CARTESIAN_POINT('Ctrl Pts',(-2.64767512732045,32.9656573926435,
-20.6672153053467));
#163595=CARTESIAN_POINT('Ctrl Pts',(7.49189270474624,32.6796397087117,-19.4423502618892));
#163596=CARTESIAN_POINT('Ctrl Pts',(15.8307887053421,32.3936220247798,-13.5471974117596));
#163597=CARTESIAN_POINT('Ctrl Pts',(20.3676300887158,32.1076043408479,-4.39538597870208));
#163598=CARTESIAN_POINT('Ctrl Pts',(20.1272377005132,31.9169258848933,2.40694051536664));
#163599=CARTESIAN_POINT('Ctrl Pts',(19.2065928200084,31.821586656916,5.57734634335464));
#163600=CARTESIAN_POINT('Ctrl Pts',(4.55566837586125,52.1005594637629,19.086247354319));
#163601=CARTESIAN_POINT('Ctrl Pts',(4.39288071112188,52.1228639592656,19.154461448257));
#163602=CARTESIAN_POINT('Ctrl Pts',(4.22397122984804,52.1457902555401,19.2204076426216));
#163603=CARTESIAN_POINT('Ctrl Pts',(4.04892237838607,52.1693330292103,19.2834800257863));
#163604=CARTESIAN_POINT('Ctrl Pts',(4.00360332437342,52.1754281062282,19.2998090717382));
#163605=CARTESIAN_POINT('Ctrl Pts',(3.95787298404601,52.1815645437978,19.3159455953246));
#163606=CARTESIAN_POINT('Ctrl Pts',(3.91173153047428,52.1877423084799,19.3318792586776));
#163607=CARTESIAN_POINT('Ctrl Pts',(3.74294481198123,52.2103407432409,19.3901650416936));
#163608=CARTESIAN_POINT('Ctrl Pts',(3.56865349894731,52.2334921282867,19.4457352875819));
#163609=CARTESIAN_POINT('Ctrl Pts',(3.38889678465035,52.2571933091488,19.4980892015016));
#163610=CARTESIAN_POINT('Ctrl Pts',(3.35957291960538,52.2610597028561,19.5066297398195));
#163611=CARTESIAN_POINT('Ctrl Pts',(3.33010372495327,52.2649407200272,19.5150847062791));
#163612=CARTESIAN_POINT('Ctrl Pts',(3.30048950023491,52.2688363380566,19.5234519546309));
#163613=CARTESIAN_POINT('Ctrl Pts',(3.28540729609997,52.2708203341567,19.527713303658));
#163614=CARTESIAN_POINT('Ctrl Pts',(3.27028747594956,52.2728081168927,19.5319519033914));
#163615=CARTESIAN_POINT('Ctrl Pts',(3.2551301744611,52.2748005008758,19.5361679817241));
#163616=CARTESIAN_POINT('Ctrl Pts',(3.24755152371687,52.2757966928674,19.5382760208904));
#163617=CARTESIAN_POINT('Ctrl Pts',(3.23996348031505,52.2767938438407,19.5403783076278));
#163618=CARTESIAN_POINT('Ctrl Pts',(3.23236604162987,52.2777918794281,19.5424747603466));
#163619=CARTESIAN_POINT('Ctrl Pts',(3.22476860294469,52.2787899150155,19.5445712130653));
#163620=CARTESIAN_POINT('Ctrl Pts',(3.21584706306635,52.279961419365,19.5470216989633));
#163621=CARTESIAN_POINT('Ctrl Pts',(3.20954554523143,52.2807886326688,19.5487465781853));
#163622=CARTESIAN_POINT('Ctrl Pts',(3.06991263123226,52.2991185346279,19.586967514534));
#163623=CARTESIAN_POINT('Ctrl Pts',(2.92296354214984,52.3183047538632,19.6243652621225));
#163624=CARTESIAN_POINT('Ctrl Pts',(2.76862213776169,52.3383520060403,19.6602449139997));
#163625=CARTESIAN_POINT('Ctrl Pts',(2.70007394752615,52.3472556625892,19.6761802698572));
#163626=CARTESIAN_POINT('Ctrl Pts',(2.63006812808942,52.356329145974,19.6918157441822));
#163627=CARTESIAN_POINT('Ctrl Pts',(2.55860093606429,52.365572788016,19.7070886254329));
#163628=CARTESIAN_POINT('Ctrl Pts',(2.44241046185453,52.3806009865761,19.731919086303));
#163629=CARTESIAN_POINT('Ctrl Pts',(2.32235689180096,52.396077894353,19.7557910050975));
#163630=CARTESIAN_POINT('Ctrl Pts',(2.19843815401493,52.4120161967197,19.7784345132757));
#163631=CARTESIAN_POINT('Ctrl Pts',(2.13647878512192,52.419985347903,19.7897562673648));
#163632=CARTESIAN_POINT('Ctrl Pts',(2.07355317768741,52.4280663398094,19.8007692254416));
#163633=CARTESIAN_POINT('Ctrl Pts',(2.00966250865758,52.4362568595665,19.8114378581858));
#163634=CARTESIAN_POINT('Ctrl Pts',(1.97771717414266,52.440352119445,19.8167721745579));
#163635=CARTESIAN_POINT('Ctrl Pts',(1.94553057742465,52.4444747566322,19.8220204101575));
#163636=CARTESIAN_POINT('Ctrl Pts',(1.91310298471217,52.4486243980099,19.827178100753));
#163637=CARTESIAN_POINT('Ctrl Pts',(1.89688918835593,52.4506992186988,19.8297569460507));
#163638=CARTESIAN_POINT('Ctrl Pts',(1.88061514317608,52.4527807901875,19.8323131553083));
#163639=CARTESIAN_POINT('Ctrl Pts',(1.86428088662344,52.4548690627751,19.8348461709382));
#163640=CARTESIAN_POINT('Ctrl Pts',(1.85203019420897,52.4564352672157,19.8367459326605));
#163641=CARTESIAN_POINT('Ctrl Pts',(1.83974563291054,52.4580052410023,19.8386326479849));
#163642=CARTESIAN_POINT('Ctrl Pts',(1.82742721999905,52.4595789621578,19.8405060816978));
#163643=CARTESIAN_POINT('Ctrl Pts',(1.82332108236188,52.4601035358764,19.8411305596021));
#163644=CARTESIAN_POINT('Ctrl Pts',(1.81803187342702,52.4607791500118,19.8419317393913));
#163645=CARTESIAN_POINT('Ctrl Pts',(1.81509752397863,52.4611539315486,19.8423750794796));
#163646=CARTESIAN_POINT('Ctrl Pts',(1.71428848275939,52.4740294830313,19.8576059475204));
#163647=CARTESIAN_POINT('Ctrl Pts',(1.60641221882124,52.4877621205228,19.8726733195546));
#163648=CARTESIAN_POINT('Ctrl Pts',(1.49142982751069,52.5023674904167,19.8870930854599));
#163649=CARTESIAN_POINT('Ctrl Pts',(1.39221015126945,52.5149706382182,19.899536073367));
#163650=CARTESIAN_POINT('Ctrl Pts',(1.2876991012112,52.5282236486187,19.9114958715023));
#163651=CARTESIAN_POINT('Ctrl Pts',(1.17788600537214,52.542136365426,19.9226338184809));
#163652=CARTESIAN_POINT('Ctrl Pts',(1.05935008052292,52.5571542168155,19.9346564906034));
#163653=CARTESIAN_POINT('Ctrl Pts',(0.934635290549266,52.572937992799,19.9457205798235));
#163654=CARTESIAN_POINT('Ctrl Pts',(0.80374756265447,52.5894816676215,19.9553682848195));
#163655=CARTESIAN_POINT('Ctrl Pts',(0.738303698707073,52.5977535050328,
19.9601921373174));
#163656=CARTESIAN_POINT('Ctrl Pts',(0.671316960789096,52.6062151112337,
19.9646614515559));
#163657=CARTESIAN_POINT('Ctrl Pts',(0.602790446024766,52.6148645594881,
19.9687167141046));
#163658=CARTESIAN_POINT('Ctrl Pts',(0.5685271886426,52.6191892836153,19.970744345379));
#163659=CARTESIAN_POINT('Ctrl Pts',(0.533878984850722,52.6235609750107,
19.9726684474868));
#163660=CARTESIAN_POINT('Ctrl Pts',(0.498846415546357,52.6279793062632,
19.9744814621092));
#163661=CARTESIAN_POINT('Ctrl Pts',(0.481330130894175,52.6301884718894,
19.9753879694204));
#163662=CARTESIAN_POINT('Ctrl Pts',(0.463717754622699,52.6324092980811,
19.976266704111));
#163663=CARTESIAN_POINT('Ctrl Pts',(0.446009365023971,52.6346417435024,
19.9771167160657));
#163664=CARTESIAN_POINT('Ctrl Pts',(0.437155170224607,52.635757966213,19.977541722043));
#163665=CARTESIAN_POINT('Ctrl Pts',(0.428276972089968,52.6368770937422,
19.9779595472866));
#163666=CARTESIAN_POINT('Ctrl Pts',(0.419374781053495,52.6379991207403,
19.978370072679));
#163667=CARTESIAN_POINT('Ctrl Pts',(0.412698137776141,52.6388406409888,
19.9786779667232));
#163668=CARTESIAN_POINT('Ctrl Pts',(0.406007998490323,52.6396837921919,
19.9789817545975));
#163669=CARTESIAN_POINT('Ctrl Pts',(0.399304367756738,52.640528572023,19.9792813859613));
#163670=CARTESIAN_POINT('Ctrl Pts',(0.397069824178876,52.6408101653,19.9793812630825));
#163671=CARTESIAN_POINT('Ctrl Pts',(0.392704761273912,52.6413602197599,
19.9795748307811));
#163672=CARTESIAN_POINT('Ctrl Pts',(0.392596240056677,52.6413738946398,
19.979579629953));
#163673=CARTESIAN_POINT('Ctrl Pts',(0.389123561105135,52.6418114907965,
19.9797332034555));
#163674=CARTESIAN_POINT('Ctrl Pts',(0.378642748207119,52.6431301408802,
19.98020022427));
#163675=CARTESIAN_POINT('Ctrl Pts',(0.361150865648596,52.6453310631502,
19.9809345445454));
#163676=CARTESIAN_POINT('Ctrl Pts',(0.344305446116608,52.6474506439826,
19.9816417258947));
#163677=CARTESIAN_POINT('Ctrl Pts',(0.320957504652467,52.6503884889241,
19.9825964159995));
#163678=CARTESIAN_POINT('Ctrl Pts',(0.291102370525083,52.6541456964232,
19.9837034774715));
#163679=CARTESIAN_POINT('Ctrl Pts',(0.261348941619906,52.6578901045283,
19.9848067676011));
#163680=CARTESIAN_POINT('Ctrl Pts',(0.225132418073801,52.6624483045577,
19.9860612714581));
#163681=CARTESIAN_POINT('Ctrl Pts',(0.18244802019916,52.6678213819793,19.987321620004));
#163682=CARTESIAN_POINT('Ctrl Pts',(0.179836617562378,52.6681501032274,
19.9873987272769));
#163683=CARTESIAN_POINT('Ctrl Pts',(0.177201006422358,52.6684818745591,
19.98747584084));
#163684=CARTESIAN_POINT('Ctrl Pts',(0.174541185783527,52.6688166962352,
19.9875529213348));
#163685=CARTESIAN_POINT('Ctrl Pts',(0.131156202457574,52.674278054277,19.9888102000905));
#163686=CARTESIAN_POINT('Ctrl Pts',(0.0813298329001227,52.6805509498932,
19.9900626649673));
#163687=CARTESIAN_POINT('Ctrl Pts',(0.0250602114132317,52.6876364961274,
19.9911138686133));
#163688=CARTESIAN_POINT('Ctrl Pts',(0.0214926675641168,52.6880857260354,
19.9911805158557));
#163689=CARTESIAN_POINT('Ctrl Pts',(0.0178992250349142,52.6885382222341,
19.9912463381787));
#163690=CARTESIAN_POINT('Ctrl Pts',(0.0142798838368756,52.6889939848694,
19.9913112790918));
#163691=CARTESIAN_POINT('Ctrl Pts',(-0.0453246318278737,52.6964996356629,
19.9923807476662));
#163692=CARTESIAN_POINT('Ctrl Pts',(-0.111948001064844,52.704888296405,
19.993215285705));
#163693=CARTESIAN_POINT('Ctrl Pts',(-0.185596182219035,52.7141617267302,
19.9935341656488));
#163694=CARTESIAN_POINT('Ctrl Pts',(-0.255186708362998,52.7229242363451,
19.9938354768654));
#163695=CARTESIAN_POINT('Ctrl Pts',(-0.331049608567618,52.7324766949621,
19.9936757575704));
#163696=CARTESIAN_POINT('Ctrl Pts',(-0.413178164921384,52.7428206712811,
19.9927754671724));
#163697=CARTESIAN_POINT('Ctrl Pts',(-0.417731037428925,52.7433940991786,
19.9927255587413));
#163698=CARTESIAN_POINT('Ctrl Pts',(-0.422303162693794,52.7439699590578,
19.9926733642494));
#163699=CARTESIAN_POINT('Ctrl Pts',(-0.426894538656032,52.7445482510269,
19.9926188325233));
#163700=CARTESIAN_POINT('Ctrl Pts',(-0.50894444038698,52.7548825820914,
19.9916443266674));
#163701=CARTESIAN_POINT('Ctrl Pts',(-0.597143336427877,52.7659937753503,
19.9899263677751));
#163702=CARTESIAN_POINT('Ctrl Pts',(-0.691467028746226,52.7778832580965,
19.9871541954813));
#163703=CARTESIAN_POINT('Ctrl Pts',(-0.698044228489043,52.7787123128222,
19.9869608916522));
#163704=CARTESIAN_POINT('Ctrl Pts',(-0.704651203444527,52.779545151538,
19.9867624479017));
#163705=CARTESIAN_POINT('Ctrl Pts',(-0.711287942943813,52.7803817746469,
19.9865587526304));
#163706=CARTESIAN_POINT('Ctrl Pts',(-0.805550449001591,52.7922644454783,
19.9836656412242));
#163707=CARTESIAN_POINT('Ctrl Pts',(-0.905818906938757,52.804910651605,
19.9797156392191));
#163708=CARTESIAN_POINT('Ctrl Pts',(-1.01204538091532,52.8183213469024,
19.9743729288785));
#163709=CARTESIAN_POINT('Ctrl Pts',(-1.0205555986684,52.8193957300852,19.9739449034844));
#163710=CARTESIAN_POINT('Ctrl Pts',(-1.02910404762407,52.8204750210953,
19.9735079236825));
#163711=CARTESIAN_POINT('Ctrl Pts',(-1.03769069842383,52.8215592211629,
19.9730618087064));
#163712=CARTESIAN_POINT('Ctrl Pts',(-6.25548438313555,53.8215594674016,
17.8585814829415));
#163713=CARTESIAN_POINT('Ctrl Pts',(-8.596721469771,53.821559313375,16.9486339846869));
#163714=CARTESIAN_POINT('Ctrl Pts',(-12.922677171224,53.8215594364209,14.2069418061347));
#163715=CARTESIAN_POINT('Ctrl Pts',(-17.3235452778571,53.8215598030708,
7.90643500361008));
#163716=CARTESIAN_POINT('Ctrl Pts',(-18.9143664771171,53.8215591563774,
0.37939771389997));
#163717=CARTESIAN_POINT('Ctrl Pts',(-17.572478466597,53.8215601332391,-6.31855505143041));
#163718=CARTESIAN_POINT('Ctrl Pts',(-13.687957293373,53.8215588895675,-12.8645565317875));
#163719=CARTESIAN_POINT('Ctrl Pts',(-8.0616299033231,53.8215602113758,-16.9223931136177));
#163720=CARTESIAN_POINT('Ctrl Pts',(0.20726212223489,53.8215590963121,-18.7259579279802));
#163721=CARTESIAN_POINT('Ctrl Pts',(7.00888868664215,53.821560734605,-17.3722306610285));
#163722=CARTESIAN_POINT('Ctrl Pts',(13.9584356459997,53.8215583062785,-12.5454265553899));
#163723=CARTESIAN_POINT('Ctrl Pts',(17.6071632632404,53.8215609099894,-6.6520203958124));
#163724=CARTESIAN_POINT('Ctrl Pts',(18.8392812907251,53.8215593148746,1.71641584793513));
#163725=CARTESIAN_POINT('Ctrl Pts',(16.8427375335989,53.8215610275599,9.25287408808326));
#163726=CARTESIAN_POINT('Ctrl Pts',(11.1485444440412,53.8215561904501,15.6253238529267));
#163727=CARTESIAN_POINT('Ctrl Pts',(6.5389557299228,53.8215698729307,17.8355373837725));
#163728=CARTESIAN_POINT('Ctrl Pts',(4.10892851484436,53.8215594674016,18.4630888385391));
#163729=CARTESIAN_POINT('Ctrl Pts',(-6.25637512534806,53.8215594674016,
17.860874686209));
#163730=CARTESIAN_POINT('Ctrl Pts',(-8.59797049958442,53.8215593647172,
16.950970569487));
#163731=CARTESIAN_POINT('Ctrl Pts',(-12.9247205927933,53.8215594467478,
14.2091716478024));
#163732=CARTESIAN_POINT('Ctrl Pts',(-17.3267012945512,53.8215596911811,
7.90786832951187));
#163733=CARTESIAN_POINT('Ctrl Pts',(-18.9182454241784,53.8215592600521,
0.37947614816378));
#163734=CARTESIAN_POINT('Ctrl Pts',(-17.5764229185005,53.8215599112933,
-6.31998238608487));
#163735=CARTESIAN_POINT('Ctrl Pts',(-13.6913310723942,53.8215590821789,
-12.8676970201262));
#163736=CARTESIAN_POINT('Ctrl Pts',(-8.06378930070651,53.8215599633844,
-16.9268495356957));
#163737=CARTESIAN_POINT('Ctrl Pts',(0.207270742707088,53.8215592200086,
-18.7313096285303));
#163738=CARTESIAN_POINT('Ctrl Pts',(7.01095532656319,53.8215603122039,-17.3775305451473));
#163739=CARTESIAN_POINT('Ctrl Pts',(13.962903644199,53.8215586933195,-12.5495636472001));
#163740=CARTESIAN_POINT('Ctrl Pts',(17.6131415434312,53.8215604291268,-6.65440032877));
#163741=CARTESIAN_POINT('Ctrl Pts',(18.8461203525986,53.8215593657169,1.71689071250368));
#163742=CARTESIAN_POINT('Ctrl Pts',(16.8492636979064,53.8215605075072,9.25622319291917));
#163743=CARTESIAN_POINT('Ctrl Pts',(11.1532400247132,53.8215572827673,15.6314792842997));
#163744=CARTESIAN_POINT('Ctrl Pts',(6.54192548569314,53.821566404421,17.8428886402011));
#163745=CARTESIAN_POINT('Ctrl Pts',(4.11093795110163,53.8215594674016,18.4708633440412));
#163746=CARTESIAN_POINT('Ctrl Pts',(-6.25726586756057,53.8215594674016,
17.8631678894765));
#163747=CARTESIAN_POINT('Ctrl Pts',(-8.59921952939784,53.8215594160594,
16.9533071542872));
#163748=CARTESIAN_POINT('Ctrl Pts',(-12.9267640143627,53.8215594570747,
14.21140148947));
#163749=CARTESIAN_POINT('Ctrl Pts',(-17.3298573112454,53.8215595792913,
7.90930165541368));
#163750=CARTESIAN_POINT('Ctrl Pts',(-18.9221243712396,53.8215593637269,
0.379554582427596));
#163751=CARTESIAN_POINT('Ctrl Pts',(-17.5803673704039,53.8215596893475,
-6.32140972073934));
#163752=CARTESIAN_POINT('Ctrl Pts',(-13.6947048514155,53.8215592747903,
-12.8708375084648));
#163753=CARTESIAN_POINT('Ctrl Pts',(-8.06594869808993,53.821559715393,-16.9313059577737));
#163754=CARTESIAN_POINT('Ctrl Pts',(0.207279363179286,53.8215593437051,
-18.7366613290805));
#163755=CARTESIAN_POINT('Ctrl Pts',(7.01302196648423,53.8215598898027,-17.3828304292661));
#163756=CARTESIAN_POINT('Ctrl Pts',(13.9673716423984,53.8215590803606,-12.5537007390103));
#163757=CARTESIAN_POINT('Ctrl Pts',(17.619119823622,53.8215599482642,-6.65678026172759));
#163758=CARTESIAN_POINT('Ctrl Pts',(18.852959414472,53.8215594165593,1.71736557707223));
#163759=CARTESIAN_POINT('Ctrl Pts',(16.8557898622139,53.8215599874544,9.25957229775508));
#163760=CARTESIAN_POINT('Ctrl Pts',(11.1579356053852,53.8215583750845,15.6376347156727));
#163761=CARTESIAN_POINT('Ctrl Pts',(6.54489524146348,53.8215629359113,17.8502398966296));
#163762=CARTESIAN_POINT('Ctrl Pts',(4.11294738735891,53.8215594674016,18.4786378495433));
#163763=CARTESIAN_POINT('Ctrl Pts',(-6.25815660977309,53.8215594674016,
17.865461092744));
#163764=CARTESIAN_POINT('Ctrl Pts',(-8.60046855921126,53.8215594674016,
16.9556437390873));
#163765=CARTESIAN_POINT('Ctrl Pts',(-12.9288074359321,53.8215594674016,
14.2136313311377));
#163766=CARTESIAN_POINT('Ctrl Pts',(-17.3330133279395,53.8215594674016,
7.91073498131548));
#163767=CARTESIAN_POINT('Ctrl Pts',(-18.9260033183009,53.8215594674016,
0.379633016691406));
#163768=CARTESIAN_POINT('Ctrl Pts',(-17.5843118223073,53.8215594674016,
-6.32283705539381));
#163769=CARTESIAN_POINT('Ctrl Pts',(-13.6980786304368,53.8215594674016,
-12.8739779968035));
#163770=CARTESIAN_POINT('Ctrl Pts',(-8.06810809547334,53.8215594674016,
-16.9357623798517));
#163771=CARTESIAN_POINT('Ctrl Pts',(0.207287983651484,53.8215594674016,
-18.7420130296306));
#163772=CARTESIAN_POINT('Ctrl Pts',(7.01508860640527,53.8215594674016,-17.3881303133849));
#163773=CARTESIAN_POINT('Ctrl Pts',(13.9718396405977,53.8215594674016,-12.5578378308205));
#163774=CARTESIAN_POINT('Ctrl Pts',(17.6250981038128,53.8215594674016,-6.65916019468519));
#163775=CARTESIAN_POINT('Ctrl Pts',(18.8597984763454,53.8215594674016,1.71784044164077));
#163776=CARTESIAN_POINT('Ctrl Pts',(16.8623160265213,53.8215594674016,9.262921402591));
#163777=CARTESIAN_POINT('Ctrl Pts',(11.1626311860572,53.8215594674016,15.6437901470458));
#163778=CARTESIAN_POINT('Ctrl Pts',(6.54786499723382,53.8215594674016,17.8575911530582));
#163779=CARTESIAN_POINT('Ctrl Pts',(4.11495682361618,53.8215594674016,18.4864123550454));
#163780=CARTESIAN_POINT('Ctrl Pts',(-6.28360638727348,53.8215594674016,
17.9309811861014));
#163781=CARTESIAN_POINT('Ctrl Pts',(-8.63615512530899,53.8215609343215,
17.0224033048057));
#163782=CARTESIAN_POINT('Ctrl Pts',(-12.9871909093425,53.8215597624565,
14.2773410930703));
#163783=CARTESIAN_POINT('Ctrl Pts',(-17.4231852334868,53.8215562705526,
7.95168714993829));
#163784=CARTESIAN_POINT('Ctrl Pts',(-19.0368303771942,53.8215624295372,
0.381873995657398));
#163785=CARTESIAN_POINT('Ctrl Pts',(-17.6970104481198,53.821553126092,-6.36361804552155));
#163786=CARTESIAN_POINT('Ctrl Pts',(-13.7944723167586,53.8215649705842,
-12.9637062350509));
#163787=CARTESIAN_POINT('Ctrl Pts',(-8.12980516357093,53.8215523819331,
-17.0630887249373));
#163788=CARTESIAN_POINT('Ctrl Pts',(0.207534282857136,53.8215630015873,
-18.8949187596345));
#163789=CARTESIAN_POINT('Ctrl Pts',(7.07413546129215,53.8215473987985,-17.5395555739224));
#163790=CARTESIAN_POINT('Ctrl Pts',(14.0994967320067,53.8215705257173,-12.6760404539687));
#163791=CARTESIAN_POINT('Ctrl Pts',(17.7959061092648,53.8215457284706,-6.7271582791879));
#163792=CARTESIAN_POINT('Ctrl Pts',(19.0552002441578,53.8215609200401,1.73140800074211));
#163793=CARTESIAN_POINT('Ctrl Pts',(17.0487778638776,53.8215446087513,9.35861011218849));
#163794=CARTESIAN_POINT('Ctrl Pts',(11.2967906338286,53.8215906764636,15.8196596148462));
#163795=CARTESIAN_POINT('Ctrl Pts',(6.63271516210063,53.8214603671245,18.0676270510168));
#163796=CARTESIAN_POINT('Ctrl Pts',(4.17236928810975,53.8215594674016,18.7085410836768));
#163797=CARTESIAN_POINT('Ctrl Pts',(-6.33450554197011,53.8066828852378,
18.0620203422386));
#163798=CARTESIAN_POINT('Ctrl Pts',(-8.70752903053023,53.8046176739566,
17.1559227090939));
#163799=CARTESIAN_POINT('Ctrl Pts',(-13.1039554075863,53.8003695479943,
14.4047556946089));
#163800=CARTESIAN_POINT('Ctrl Pts',(-17.6035206411325,53.7936334184538,
8.03359589794237));
#163801=CARTESIAN_POINT('Ctrl Pts',(-19.2584763548038,53.7865080464195,
0.3863504206842));
#163802=CARTESIAN_POINT('Ctrl Pts',(-17.9223946916317,53.7797908846847,
-6.44515923082174));
#163803=CARTESIAN_POINT('Ctrl Pts',(-13.9872403289066,53.7718452096691,
-13.143157365308));
#163804=CARTESIAN_POINT('Ctrl Pts',(-8.25320202570488,53.7643261945423,
-17.3177026483513));
#163805=CARTESIAN_POINT('Ctrl Pts',(0.208032935588374,53.7542636025864,
-19.2006767423678));
#163806=CARTESIAN_POINT('Ctrl Pts',(7.19216789610809,53.7456261095377,-17.8423511759897));
#163807=CARTESIAN_POINT('Ctrl Pts',(14.3547628067056,53.7339280846391,-12.9123663344748));
#163808=CARTESIAN_POINT('Ctrl Pts',(18.1373805690966,53.7237539263749,-6.86314194894221));
#163809=CARTESIAN_POINT('Ctrl Pts',(19.4457957015732,53.7096919476992,1.75852515523058));
#163810=CARTESIAN_POINT('Ctrl Pts',(17.4215021481343,53.6956305400675,9.54983621467604));
#163811=CARTESIAN_POINT('Ctrl Pts',(11.5648220266574,53.6773192061248,16.1711688228557));
#163812=CARTESIAN_POINT('Ctrl Pts',(6.80239761212062,53.6643258242302,18.4870071186407));
#163813=CARTESIAN_POINT('Ctrl Pts',(4.28705095193018,53.6570173418646,19.1522442482506));
#163814=CARTESIAN_POINT('Ctrl Pts',(-6.40139016890298,53.7462191777732,
18.2342138712683));
#163815=CARTESIAN_POINT('Ctrl Pts',(-8.80089019538924,53.7358825214817,
17.3302733699115));
#163816=CARTESIAN_POINT('Ctrl Pts',(-13.2550063777873,53.7147304460669,
14.5686821896627));
#163817=CARTESIAN_POINT('Ctrl Pts',(-17.8315007619451,53.681542992411,8.13632451545703));
#163818=CARTESIAN_POINT('Ctrl Pts',(-19.5319469838262,53.6468212013315,
0.390984958975788));
#163819=CARTESIAN_POINT('Ctrl Pts',(-18.1940916940099,53.6144909569505,
-6.54421796173729));
#163820=CARTESIAN_POINT('Ctrl Pts',(-14.2131690953963,53.576636302478,-13.3550353350387));
#163821=CARTESIAN_POINT('Ctrl Pts',(-8.39327862684007,53.541294854268,-17.6100048079314));
#163822=CARTESIAN_POINT('Ctrl Pts',(0.210100772676625,53.494680622113,-19.5392910832916));
#163823=CARTESIAN_POINT('Ctrl Pts',(7.32056503897356,53.4552710579896,-18.1666053087022));
#163824=CARTESIAN_POINT('Ctrl Pts',(14.618919588113,53.4028035612322,-13.1542714336689));
#163825=CARTESIAN_POINT('Ctrl Pts',(18.4763607445562,53.3579733102958,-6.99550960202322));
#163826=CARTESIAN_POINT('Ctrl Pts',(19.8124417350122,53.2972990660473,1.78655772526428));
#163827=CARTESIAN_POINT('Ctrl Pts',(17.7499693371806,53.2378885568115,9.72329314401033));
#163828=CARTESIAN_POINT('Ctrl Pts',(11.7818101085202,53.1628664959693,16.4618412940348));
#163829=CARTESIAN_POINT('Ctrl Pts',(6.93211635740405,53.1112063079878,18.8119958310689));
#163830=CARTESIAN_POINT('Ctrl Pts',(4.37277870513231,53.0827317328783,19.4839247813055));
#163831=CARTESIAN_POINT('Ctrl Pts',(-6.45737457434202,53.6615753483831,
18.3783449337447));
#163832=CARTESIAN_POINT('Ctrl Pts',(-8.87835639847467,53.6399867954788,
17.4744600255677));
#163833=CARTESIAN_POINT('Ctrl Pts',(-13.3776616293571,53.5961172464687,
14.700361463702));
#163834=CARTESIAN_POINT('Ctrl Pts',(-18.0082754951081,53.5282993065665,
8.21468104092291));
#163835=CARTESIAN_POINT('Ctrl Pts',(-19.7334054697092,53.458450440031,0.392981093979484));
#163836=CARTESIAN_POINT('Ctrl Pts',(-18.3841901372567,53.3945197230683,
-6.61472988672912));
#163837=CARTESIAN_POINT('Ctrl Pts',(-14.3610499884877,53.3207770392367,
-13.4962430276583));
#163838=CARTESIAN_POINT('Ctrl Pts',(-8.47779786275396,53.2532324912541,
-17.7916226741663));
#163839=CARTESIAN_POINT('Ctrl Pts',(0.213733074963778,53.1660187384648,
-19.7300599080443));
#163840=CARTESIAN_POINT('Ctrl Pts',(7.38911971799539,53.0939038888096,-18.3316178394865));
#163841=CARTESIAN_POINT('Ctrl Pts',(14.7385726998089,53.000308633345,-13.2594550783691));
#163842=CARTESIAN_POINT('Ctrl Pts',(18.6065581419462,52.9224465324887,-7.04206443966783));
#163843=CARTESIAN_POINT('Ctrl Pts',(19.9188612165276,52.8203734140136,1.79909928596318));
#163844=CARTESIAN_POINT('Ctrl Pts',(17.8096938050096,52.7236856624674,9.76336122980632));
#163845=CARTESIAN_POINT('Ctrl Pts',(11.7886575153758,52.6073917151753,16.4821869951651));
#163846=CARTESIAN_POINT('Ctrl Pts',(6.92286530509344,52.5312530954108,18.7964489363079));
#163847=CARTESIAN_POINT('Ctrl Pts',(4.36302567319405,52.4906084073178,19.4461903171284));
#163848=CARTESIAN_POINT('Ctrl Pts',(-6.4876515464368,53.5968202689985,18.4562925715265));
#163849=CARTESIAN_POINT('Ctrl Pts',(-8.91975716606861,53.5669142437381,
17.5511656181307));
#163850=CARTESIAN_POINT('Ctrl Pts',(-13.4412555750452,53.5064870671109,
14.7675824406655));
#163851=CARTESIAN_POINT('Ctrl Pts',(-18.0938553210738,53.4142359093658,
8.25164135229174));
#163852=CARTESIAN_POINT('Ctrl Pts',(-19.8230708337054,53.320504267791,0.392773713085492));
#163853=CARTESIAN_POINT('Ctrl Pts',(-18.4611384260633,53.2359532306387,
-6.64422016818865));
#163854=CARTESIAN_POINT('Ctrl Pts',(-14.4128963405634,53.1397303383398,
-13.547861557799));
#163855=CARTESIAN_POINT('Ctrl Pts',(-8.50159161585833,53.0530474382274,
-17.8473341891454));
#163856=CARTESIAN_POINT('Ctrl Pts',(0.216810303088881,52.9432783212641,
-19.7720231731558));
#163857=CARTESIAN_POINT('Ctrl Pts',(7.40071045094123,52.8543294494527,-18.3519029376622));
#163858=CARTESIAN_POINT('Ctrl Pts',(14.7387842978947,52.741648174077,-13.2548239938675));
#163859=CARTESIAN_POINT('Ctrl Pts',(18.5815451496294,52.6502625473374,-7.02776717063484));
#163860=CARTESIAN_POINT('Ctrl Pts',(19.855601224251,52.5342068279963,1.79886364035164));
#163861=CARTESIAN_POINT('Ctrl Pts',(17.7166151328884,52.4279585850126,9.72275831322159));
#163862=CARTESIAN_POINT('Ctrl Pts',(11.6950643395759,52.3066953375181,16.3677052043749));
#163863=CARTESIAN_POINT('Ctrl Pts',(6.85437554697585,52.2316639244051,18.631754104486));
#163864=CARTESIAN_POINT('Ctrl Pts',(4.31433065202229,52.1931996131949,19.2577893620576));
#163865=CARTESIAN_POINT('Ctrl Pts',(-6.50177218221283,53.5613503896502,
18.4926459492445));
#163866=CARTESIAN_POINT('Ctrl Pts',(-8.93890164522789,53.5269985496435,
17.5865183475454));
#163867=CARTESIAN_POINT('Ctrl Pts',(-13.470013889337,53.4578210299145,14.797628130887));
#163868=CARTESIAN_POINT('Ctrl Pts',(-18.1305360963661,53.3529697782245,
8.26713585006556));
#163869=CARTESIAN_POINT('Ctrl Pts',(-19.8587739521682,53.2472655244295,
0.392286536290934));
#163870=CARTESIAN_POINT('Ctrl Pts',(-18.4889660048854,53.1527303509971,
-6.65527330268877));
#163871=CARTESIAN_POINT('Ctrl Pts',(-14.4284779658127,53.0459796536448,
-13.5643277123972));
#163872=CARTESIAN_POINT('Ctrl Pts',(-8.50613176248168,52.9507701198261,
-17.8605183647191));
#163873=CARTESIAN_POINT('Ctrl Pts',(0.218515114135444,52.8315873188062,
-19.773634254483));
#163874=CARTESIAN_POINT('Ctrl Pts',(7.39874611319294,52.7361987526969,-18.341612563585));
#163875=CARTESIAN_POINT('Ctrl Pts',(14.7208646408227,52.6171373477396,-13.2356268102053));
#163876=CARTESIAN_POINT('Ctrl Pts',(18.5440571275075,52.5221207659386,-7.01055399915146));
#163877=CARTESIAN_POINT('Ctrl Pts',(19.7947769381447,52.4038831257346,1.79677808407989));
#163878=CARTESIAN_POINT('Ctrl Pts',(17.6422320450414,52.2980656249822,9.68808944394441));
#163879=CARTESIAN_POINT('Ctrl Pts',(11.629041097798,52.1816000434494,16.2848877645377));
#163880=CARTESIAN_POINT('Ctrl Pts',(6.80847443093471,52.112453895739,18.5204341309023));
#163881=CARTESIAN_POINT('Ctrl Pts',(4.28231855356873,52.0781181552299,19.1339346069439));
#163882=CARTESIAN_POINT('Ctrl Pts',(-6.50243773484574,53.5596785760036,
18.4943594051143));
#163883=CARTESIAN_POINT('Ctrl Pts',(-8.9398039883456,53.5251171899285,17.5881846395251));
#163884=CARTESIAN_POINT('Ctrl Pts',(-13.4713693645506,53.4555272373613,
14.7990442844194));
#163885=CARTESIAN_POINT('Ctrl Pts',(-18.1322649835749,53.3500821012434,
8.26786615739397));
#163886=CARTESIAN_POINT('Ctrl Pts',(-19.8604567591518,53.2438135383258,
0.392263574024689));
#163887=CARTESIAN_POINT('Ctrl Pts',(-18.4902776114339,53.14880777927,-6.65579427376155));
#163888=CARTESIAN_POINT('Ctrl Pts',(-14.4292123797495,53.0415608713729,
-13.5651038171506));
#163889=CARTESIAN_POINT('Ctrl Pts',(-8.50634575472586,52.9459494488855,
-17.8611397788612));
#163890=CARTESIAN_POINT('Ctrl Pts',(0.218595467562772,52.826322949557,-19.7737101901162));
#163891=CARTESIAN_POINT('Ctrl Pts',(7.39865352740707,52.7306308591899,-18.3411275439534));
#163892=CARTESIAN_POINT('Ctrl Pts',(14.7200200276527,52.6112687374583,-13.2347219829487));
#163893=CARTESIAN_POINT('Ctrl Pts',(18.5422901920648,52.516081016642,-7.00974268500221));
#163894=CARTESIAN_POINT('Ctrl Pts',(19.7919100867929,52.3977405352347,1.79667978486095));
#163895=CARTESIAN_POINT('Ctrl Pts',(17.6387261221676,52.2919433367995,9.68645538457249));
#163896=CARTESIAN_POINT('Ctrl Pts',(11.6259292023356,52.1757038852557,16.28098430254));
#163897=CARTESIAN_POINT('Ctrl Pts',(6.80631095833198,52.1068351297212,18.5151872494807));
#163898=CARTESIAN_POINT('Ctrl Pts',(4.28080971666162,52.0726939825112,19.1280969194862));
#163899=CARTESIAN_POINT('Ctrl Pts',(-6.50310328747865,53.558006762357,18.4960728609841));
#163900=CARTESIAN_POINT('Ctrl Pts',(-8.94070633146331,53.5232358302135,
17.5898509315049));
#163901=CARTESIAN_POINT('Ctrl Pts',(-13.4727248397643,53.4532334448081,
14.8004604379518));
#163902=CARTESIAN_POINT('Ctrl Pts',(-18.1339938707837,53.3471944242623,
8.26859646472238));
#163903=CARTESIAN_POINT('Ctrl Pts',(-19.8621395661353,53.240361552222,0.392240611758438));
#163904=CARTESIAN_POINT('Ctrl Pts',(-18.4915892179824,53.1448852075429,
-6.65631524483432));
#163905=CARTESIAN_POINT('Ctrl Pts',(-14.4299467936863,53.0371420891009,
-13.565879921904));
#163906=CARTESIAN_POINT('Ctrl Pts',(-8.50655974697004,52.9411287779449,
-17.8617611930032));
#163907=CARTESIAN_POINT('Ctrl Pts',(0.218675820990099,52.8210585803078,
-19.7737861257495));
#163908=CARTESIAN_POINT('Ctrl Pts',(7.3985609416212,52.7250629656828,-18.3406425243219));
#163909=CARTESIAN_POINT('Ctrl Pts',(14.7191754144827,52.6054001271769,-13.2338171556921));
#163910=CARTESIAN_POINT('Ctrl Pts',(18.5405232566221,52.5100412673454,-7.00893137085296));
#163911=CARTESIAN_POINT('Ctrl Pts',(19.7890432354411,52.3915979447348,1.79658148564201));
#163912=CARTESIAN_POINT('Ctrl Pts',(17.6352201992937,52.2858210486167,9.68482132520056));
#163913=CARTESIAN_POINT('Ctrl Pts',(11.6228173068731,52.1698077270619,16.2770808405424));
#163914=CARTESIAN_POINT('Ctrl Pts',(6.80414748572924,52.1012163637034,18.5099403680591));
#163915=CARTESIAN_POINT('Ctrl Pts',(4.2793008797545,52.0672698097924,19.1222592320285));
#163916=CARTESIAN_POINT('Ctrl Pts',(-6.50376884011156,53.5563349487104,
18.4977863168538));
#163917=CARTESIAN_POINT('Ctrl Pts',(-8.94160867458101,53.5213544704985,
17.5915172234846));
#163918=CARTESIAN_POINT('Ctrl Pts',(-13.4740803149779,53.450939652255,14.8018765914843));
#163919=CARTESIAN_POINT('Ctrl Pts',(-18.1357227579925,53.3443067472811,
8.26932677205079));
#163920=CARTESIAN_POINT('Ctrl Pts',(-19.8638223731189,53.2369095661182,
0.392217649492186));
#163921=CARTESIAN_POINT('Ctrl Pts',(-18.4929008245309,53.1409626358158,
-6.65683621590709));
#163922=CARTESIAN_POINT('Ctrl Pts',(-14.430681207623,53.032723306829,-13.5666560266574));
#163923=CARTESIAN_POINT('Ctrl Pts',(-8.50677373921422,52.9363081070042,
-17.8623826071452));
#163924=CARTESIAN_POINT('Ctrl Pts',(0.218756174417428,52.8157942110586,
-19.7738620613827));
#163925=CARTESIAN_POINT('Ctrl Pts',(7.39846835583533,52.7194950721757,-18.3401575046904));
#163926=CARTESIAN_POINT('Ctrl Pts',(14.7183308013127,52.5995315168955,-13.2329123284355));
#163927=CARTESIAN_POINT('Ctrl Pts',(18.5387563211794,52.5040015180488,-7.00812005670371));
#163928=CARTESIAN_POINT('Ctrl Pts',(19.7861763840893,52.3854553542348,1.79648318642307));
#163929=CARTESIAN_POINT('Ctrl Pts',(17.6317142764199,52.2796987604339,9.68318726582863));
#163930=CARTESIAN_POINT('Ctrl Pts',(11.6197054114106,52.1639115688681,16.2731773785447));
#163931=CARTESIAN_POINT('Ctrl Pts',(6.8019840131265,52.0955975976856,18.5046934866375));
#163932=CARTESIAN_POINT('Ctrl Pts',(4.27779204284739,52.0618456370737,19.1164215445708));
#163933=CARTESIAN_POINT('',(-6.50177217815551,53.5613503998496,18.4926459387898));
#163934=CARTESIAN_POINT('Ctrl Pts',(-6.58831417337207,53.5571351758208,
18.4637627069361));
#163935=CARTESIAN_POINT('Ctrl Pts',(-6.58826828517639,53.557134176362,18.4637819580958));
#163936=CARTESIAN_POINT('Ctrl Pts',(-6.58822248664913,53.5571331787487,
18.4638011715293));
#163937=CARTESIAN_POINT('Ctrl Pts',(-6.58819647884607,53.5571326122054,
18.4638120823189));
#163938=CARTESIAN_POINT('Ctrl Pts',(-6.56598348271053,53.5566487334923,
18.4731308750716));
#163939=CARTESIAN_POINT('Ctrl Pts',(-6.54800250162784,53.5565927760082,
18.480235433283));
#163940=CARTESIAN_POINT('Ctrl Pts',(-6.53431411857541,53.5569581453846,
18.4851506436323));
#163941=CARTESIAN_POINT('Ctrl Pts',(-6.53104994493556,53.5570452724823,
18.4863227397079));
#163942=CARTESIAN_POINT('Ctrl Pts',(-6.528029791343,53.5571564686435,18.4873701589913));
#163943=CARTESIAN_POINT('Ctrl Pts',(-6.52525379744637,53.5572918300273,
18.4882931335579));
#163944=CARTESIAN_POINT('Ctrl Pts',(-6.51345100742115,53.5578673507417,
18.4922173766989));
#163945=CARTESIAN_POINT('Ctrl Pts',(-6.506063455267,53.5588769977659,18.4938961759195));
#163946=CARTESIAN_POINT('Ctrl Pts',(-6.50309662794964,53.5603210662796,
18.4933455560997));
#163947=CARTESIAN_POINT('Ctrl Pts',(-6.50243601478258,53.5606426120159,
18.4932229514907));
#163948=CARTESIAN_POINT('Ctrl Pts',(-6.50199452947041,53.5609857274004,
18.4929897180292));
#163949=CARTESIAN_POINT('Ctrl Pts',(-6.50177217816752,53.561350399851,18.4926459387835));
#163950=CARTESIAN_POINT('Origin',(-6.25835136063772,52.8215008264987,17.8653610464246));
#163951=CARTESIAN_POINT('Origin',(0.,24.003,0.));
#163952=CARTESIAN_POINT('',(-33.5257337111782,24.003,-32.8073132214923));
#163953=CARTESIAN_POINT('Ctrl Pts',(-13.035825062806,31.6103965311341,-12.12961454774));
#163954=CARTESIAN_POINT('Ctrl Pts',(-18.6741915837653,29.5180834749534,
-17.8196302130965));
#163955=CARTESIAN_POINT('Ctrl Pts',(-33.5257337111782,24.003,-32.8073132214923));
#163956=CARTESIAN_POINT('',(-46.9045473028568,24.003,-0.508));
#163957=CARTESIAN_POINT('Ctrl Pts',(-46.904547302857,24.0030000000007,-0.508000000000012));
#163958=CARTESIAN_POINT('Ctrl Pts',(-25.8050288959234,29.5180834666064,
-0.604266139994155));
#163959=CARTESIAN_POINT('Ctrl Pts',(-17.794653000166,31.6103965311305,-0.64078760038558));
#163960=CARTESIAN_POINT('Origin',(0.,24.003,0.));
#163961=CARTESIAN_POINT('Origin',(-8.90352901363072,24.003,-8.18510852394508));
#163962=CARTESIAN_POINT('',(-13.3644993358399,24.003,-12.6460788461542));
#163963=CARTESIAN_POINT('',(-33.5257337111782,24.003,-32.8073132214923));
#163964=CARTESIAN_POINT('Origin',(-13.370487008701,24.5029938271688,-12.6397240766167));
#163965=CARTESIAN_POINT('Origin',(0.,24.503,0.));
#163966=CARTESIAN_POINT('',(-12.6460788461543,24.003,-13.3644993358398));
#163967=CARTESIAN_POINT('Origin',(-12.6397238160877,24.5029933582156,-13.3704867365956));
#163968=CARTESIAN_POINT('Origin',(0.,24.003,0.));
#163969=CARTESIAN_POINT('Origin',(-8.18510852394518,24.003,-8.90352901363064));
#163970=CARTESIAN_POINT('',(-32.8073132214927,24.003,-33.5257337111779));
#163971=CARTESIAN_POINT('',(-8.18510852394518,24.003,-8.90352901363064));
#163972=CARTESIAN_POINT('Ctrl Pts',(-32.8073132214927,24.0029999999999,
-33.5257337111779));
#163973=CARTESIAN_POINT('Ctrl Pts',(-17.8196302094176,29.5180834763067,
-18.6741915801194));
#163974=CARTESIAN_POINT('Ctrl Pts',(-12.1296145477464,31.610396531132,-13.0358250628121));
#163975=CARTESIAN_POINT('Origin',(6.41534613046044E-32,24.003,6.41534613046044E-32));
#163976=CARTESIAN_POINT('',(-0.508000000000166,24.003,-46.9045473028569));
#163977=CARTESIAN_POINT('Ctrl Pts',(-0.640787600385665,31.6103965311318,
-17.794653000157));
#163978=CARTESIAN_POINT('Ctrl Pts',(-0.604266139880445,29.5180834600868,
-25.8050289208779));
#163979=CARTESIAN_POINT('Ctrl Pts',(-0.508000000000185,24.0030000000011,
-46.9045473028572));
#163980=CARTESIAN_POINT('Origin',(1.31235547728968E-31,24.003,1.31235547728968E-31));
#163981=CARTESIAN_POINT('Origin',(-0.508000000000043,24.003,-12.0834914840588));
#163982=CARTESIAN_POINT('',(-0.508000000000168,24.003,-18.3922562150709));
#163983=CARTESIAN_POINT('',(-0.508000000000168,24.003,0.));
#163984=CARTESIAN_POINT('Origin',(-0.516727424716734,24.502993827169,-18.3919966385219));
#163985=CARTESIAN_POINT('Origin',(0.,24.503,0.));
#163986=CARTESIAN_POINT('',(0.50799999999996,24.003,-18.3922562150709));
#163987=CARTESIAN_POINT('Origin',(0.516727416530861,24.5029933582157,-18.3919962618924));
#163988=CARTESIAN_POINT('Origin',(0.,24.003,0.));
#163989=CARTESIAN_POINT('Origin',(0.507999999999957,24.003,-12.0834914840588));
#163990=CARTESIAN_POINT('',(0.50799999999996,24.003,-46.9045473028569));
#163991=CARTESIAN_POINT('',(0.50799999999996,24.003,0.));
#163992=CARTESIAN_POINT('Ctrl Pts',(0.50799999999984,24.0030000000003,-46.9045473028569));
#163993=CARTESIAN_POINT('Ctrl Pts',(0.604266140071573,29.5180834710469,
-25.805028878927));
#163994=CARTESIAN_POINT('Ctrl Pts',(0.640787600385569,31.6103965311335,
-17.7946530001574));
#163995=CARTESIAN_POINT('Origin',(0.,24.0029999999999,0.));
#163996=CARTESIAN_POINT('',(32.8073132214925,24.0029999999999,-33.5257337111782));
#163997=CARTESIAN_POINT('Ctrl Pts',(12.1296145477465,31.6103965311309,-13.0358250628124));
#163998=CARTESIAN_POINT('Ctrl Pts',(17.8196302253174,29.5180834704586,-18.6741915958751));
#163999=CARTESIAN_POINT('Ctrl Pts',(32.8073132214926,24.0030000000003,-33.5257337111783));
#164000=CARTESIAN_POINT('Origin',(0.,24.0029999999999,0.));
#164001=CARTESIAN_POINT('Origin',(8.18510852394513,24.003,-8.90352901363069));
#164002=CARTESIAN_POINT('',(12.6460788461543,24.003,-13.3644993358398));
#164003=CARTESIAN_POINT('',(32.8073132214925,24.003,-33.5257337111782));
#164004=CARTESIAN_POINT('Origin',(12.6397240766168,24.5029938271689,-13.3704870087011));
#164005=CARTESIAN_POINT('Origin',(0.,24.503,0.));
#164006=CARTESIAN_POINT('',(13.3644993358398,24.003,-12.6460788461543));
#164007=CARTESIAN_POINT('Origin',(13.3704867365955,24.5029933582154,-12.6397238160876));
#164008=CARTESIAN_POINT('Origin',(0.,24.003,0.));
#164009=CARTESIAN_POINT('Origin',(8.90352901363067,24.003,-8.18510852394516));
#164010=CARTESIAN_POINT('',(33.525733711178,24.003,-32.8073132214925));
#164011=CARTESIAN_POINT('',(8.90352901363067,24.003,-8.18510852394516));
#164012=CARTESIAN_POINT('Ctrl Pts',(33.525733711178,24.003,-32.8073132214925));
#164013=CARTESIAN_POINT('Ctrl Pts',(18.6741915834576,29.5180834750676,-17.8196302127863));
#164014=CARTESIAN_POINT('Ctrl Pts',(13.0358250628059,31.6103965311341,-12.1296145477401));
#164015=CARTESIAN_POINT('Origin',(0.,24.003,0.));
#164016=CARTESIAN_POINT('',(46.904547302857,24.003,-0.507999999999999));
#164017=CARTESIAN_POINT('Ctrl Pts',(17.7946530001657,31.6103965311287,-0.640787600385549));
#164018=CARTESIAN_POINT('Ctrl Pts',(25.8050289378638,29.518083455649,-0.604266139802892));
#164019=CARTESIAN_POINT('Ctrl Pts',(46.9045473028573,24.0030000000015,-0.508000000000026));
#164020=CARTESIAN_POINT('Origin',(0.,24.003,0.));
#164021=CARTESIAN_POINT('Ctrl Pts',(19.8820073425386,53.8215594674016,-2.16928191603593));
#164022=CARTESIAN_POINT('Ctrl Pts',(20.2403878279223,53.7261403363333,1.1153642100157));
#164023=CARTESIAN_POINT('Ctrl Pts',(19.297725882628,53.5353020741967,7.86244683216677));
#164024=CARTESIAN_POINT('Ctrl Pts',(13.2349771460924,53.2490446809919,16.0945758622417));
#164025=CARTESIAN_POINT('Ctrl Pts',(3.98895985928916,52.962787287787,20.4519269384134));
#164026=CARTESIAN_POINT('Ctrl Pts',(-6.21786348618688,52.6765298945822,
19.8882367970463));
#164027=CARTESIAN_POINT('Ctrl Pts',(-14.927915826462,52.3902725013773,14.5379999999149));
#164028=CARTESIAN_POINT('Ctrl Pts',(-20.0457362042772,52.1040151081724,
5.68934654284297));
#164029=CARTESIAN_POINT('Ctrl Pts',(-20.3393868318935,51.8177577149676,
-4.52856154269347));
#164030=CARTESIAN_POINT('Ctrl Pts',(-15.7383604648369,51.5315003217627,
-13.6566096599856));
#164031=CARTESIAN_POINT('Ctrl Pts',(-7.34982640903987,51.2452429285578,
-19.4981807784869));
#164032=CARTESIAN_POINT('Ctrl Pts',(2.80745052192426,50.958985535353,-20.6474474983464));
#164033=CARTESIAN_POINT('Ctrl Pts',(12.2891133792828,50.6727281421481,-16.8278540621266));
#164034=CARTESIAN_POINT('Ctrl Pts',(18.8133631076145,50.3864707489432,-8.95858708380006));
#164035=CARTESIAN_POINT('Ctrl Pts',(20.8101257746105,50.1002133557384,1.06658752649536));
#164036=CARTESIAN_POINT('Ctrl Pts',(17.798872252366,49.8139559625335,10.8350856303288));
#164037=CARTESIAN_POINT('Ctrl Pts',(10.5042704668338,49.5276985693287,17.996089493076));
#164038=CARTESIAN_POINT('Ctrl Pts',(0.6817862167028,49.2414411761238,20.8262839741978));
#164039=CARTESIAN_POINT('Ctrl Pts',(-9.30477169622158,48.9551837829189,
18.6445745108007));
#164040=CARTESIAN_POINT('Ctrl Pts',(-17.0521101706663,48.668926389714,11.9759957736908));
#164041=CARTESIAN_POINT('Ctrl Pts',(-20.6958103189646,48.3826689965092,
2.42535992714814));
#164042=CARTESIAN_POINT('Ctrl Pts',(-19.3590054879599,48.0964116033043,
-7.70894559848936));
#164043=CARTESIAN_POINT('Ctrl Pts',(-13.3634015014218,47.8101542100995,
-15.9880716785027));
#164044=CARTESIAN_POINT('Ctrl Pts',(-4.15185734125771,47.5238968168946,
-20.4196233140866));
#164045=CARTESIAN_POINT('Ctrl Pts',(6.05884297351448,47.2376394236897,-19.9371351381149));
#164046=CARTESIAN_POINT('Ctrl Pts',(14.8114656757198,46.9513820304849,-14.6567192855135));
#164047=CARTESIAN_POINT('Ctrl Pts',(19.9996674827407,46.66512463728,-5.84912269196153));
#164048=CARTESIAN_POINT('Ctrl Pts',(20.374893029003,46.3788672440752,4.36608173755569));
#164049=CARTESIAN_POINT('Ctrl Pts',(15.8468432312126,46.0926098508703,13.5305763102926));
#164050=CARTESIAN_POINT('Ctrl Pts',(7.50520601537002,45.8063524576654,19.4388996177812));
#164051=CARTESIAN_POINT('Ctrl Pts',(-2.64258014835063,45.5200950644606,
20.6691970294589));
#164052=CARTESIAN_POINT('Ctrl Pts',(-12.1544219629327,45.2338376712557,
16.9253940110788));
#164053=CARTESIAN_POINT('Ctrl Pts',(-18.7412679285197,44.9475802780509,
9.10844729438452));
#164054=CARTESIAN_POINT('Ctrl Pts',(-20.8179750275422,44.661322884846,-0.900472895668681));
#164055=CARTESIAN_POINT('Ctrl Pts',(-17.8847778525794,44.3750654916411,
-10.6926917493713));
#164056=CARTESIAN_POINT('Ctrl Pts',(-10.6475585580624,44.0888080984363,
-17.9116842434155));
#164057=CARTESIAN_POINT('Ctrl Pts',(-0.847974333384783,43.8025507052314,
-20.8201795192335));
#164058=CARTESIAN_POINT('Ctrl Pts',(9.15567730089577,43.5162933120265,-18.7182400039387));
#164059=CARTESIAN_POINT('Ctrl Pts',(16.9559894278378,43.2300359188217,-12.1117033569288));
#164060=CARTESIAN_POINT('Ctrl Pts',(20.675794983331,42.9437785256168,-2.59045121367979));
#164061=CARTESIAN_POINT('Ctrl Pts',(19.4199122925871,42.657521132412,7.55420030389801));
#164062=CARTESIAN_POINT('Ctrl Pts',(13.4905730592977,42.3712637392071,15.8809122601613));
#164063=CARTESIAN_POINT('Ctrl Pts',(4.31468945563375,42.0850063460022,20.3858379907383));
#164064=CARTESIAN_POINT('Ctrl Pts',(-5.89953630744252,41.7987489527974,
19.9848544413102));
#164065=CARTESIAN_POINT('Ctrl Pts',(-14.6940220563208,41.5124915595925,
14.7744594314496));
#164066=CARTESIAN_POINT('Ctrl Pts',(-19.95235004708,41.2262341663877,6.00854918278729));
#164067=CARTESIAN_POINT('Ctrl Pts',(-20.4090888513485,40.9399767731828,
-4.20333533529639));
#164068=CARTESIAN_POINT('Ctrl Pts',(-15.9543229905758,40.6537193799779,
-13.4036753763873));
#164069=CARTESIAN_POINT('Ctrl Pts',(-7.66010440525888,40.367461986773,-19.3783832190336));
#164070=CARTESIAN_POINT('Ctrl Pts',(2.47753986138945,40.0812045935682,-20.689628607552));
#164071=CARTESIAN_POINT('Ctrl Pts',(12.0189571883783,39.7949472003633,-17.021856649234));
#164072=CARTESIAN_POINT('Ctrl Pts',(18.6679786455892,39.5086898071585,-9.25772698728508));
#164073=CARTESIAN_POINT('Ctrl Pts',(20.8244985084042,39.2224324139536,0.7343007262147));
#164074=CARTESIAN_POINT('Ctrl Pts',(17.9695442032234,38.9361750207487,10.5496169035526));
#164075=CARTESIAN_POINT('Ctrl Pts',(10.7901685176357,38.6499176275439,17.8261380855278));
#164076=CARTESIAN_POINT('Ctrl Pts',(1.01410841385843,38.363660234339,20.8127489728598));
#164077=CARTESIAN_POINT('Ctrl Pts',(-9.00599973362132,38.0774028411341,
18.7907132510671));
#164078=CARTESIAN_POINT('Ctrl Pts',(-16.8587887012987,37.7911454479293,
12.2466395065066));
#164079=CARTESIAN_POINT('Ctrl Pts',(-20.6544627263665,37.5048880547244,
2.75537750195788));
#164080=CARTESIAN_POINT('Ctrl Pts',(-19.479582171938,37.2186306615196,-7.39897385304589));
#164081=CARTESIAN_POINT('Ctrl Pts',(-13.6168853524313,36.9323732683147,
-15.7727413274892));
#164082=CARTESIAN_POINT('Ctrl Pts',(-4.47724675007013,36.6461158751098,
-20.3507542185128));
#164083=CARTESIAN_POINT('Ctrl Pts',(5.73985387472365,36.359858481905,-20.0313008322374));
#164084=CARTESIAN_POINT('Ctrl Pts',(14.5756425267251,36.0736010887001,-14.8912585424175));
#164085=CARTESIAN_POINT('Ctrl Pts',(19.9037617584336,35.7873436954953,-6.16759295601744));
#164086=CARTESIAN_POINT('Ctrl Pts',(20.4419847700066,35.5010863022903,4.04032118550451));
#164087=CARTESIAN_POINT('Ctrl Pts',(16.0607865057026,35.2148289090856,13.2759207553161));
#164088=CARTESIAN_POINT('Ctrl Pts',(7.81451500225714,34.9285715158806,19.3166324537198));
#164089=CARTESIAN_POINT('Ctrl Pts',(-2.31234198512863,34.6423141226758,
20.7087425559978));
#164090=CARTESIAN_POINT('Ctrl Pts',(-11.8827264546395,34.3560567294709,
17.1172347638628));
#164091=CARTESIAN_POINT('Ctrl Pts',(-18.5935011802539,34.0697993362661,
9.40641769458459));
#164092=CARTESIAN_POINT('Ctrl Pts',(-20.8296939053358,33.7835419430612,
-0.568083127758166));
#164093=CARTESIAN_POINT('Ctrl Pts',(-18.0531693809107,33.4972845498563,
-10.4058674418677));
#164094=CARTESIAN_POINT('Ctrl Pts',(-10.9320844909879,33.2110271566515,
-17.7394618353618));
#164095=CARTESIAN_POINT('Ctrl Pts',(-1.18019128651735,32.9247697634466,
-20.8039821878071));
#164096=CARTESIAN_POINT('Ctrl Pts',(8.85577519841042,32.6385123702418,-18.8620107541918));
#164097=CARTESIAN_POINT('Ctrl Pts',(16.7604610808656,32.3522549770369,-12.3807535827286));
#164098=CARTESIAN_POINT('Ctrl Pts',(20.6319206771693,32.065997583832,-2.92021204696531));
#164099=CARTESIAN_POINT('Ctrl Pts',(19.5378004198938,31.7797401906272,7.24344331141079));
#164100=CARTESIAN_POINT('Ctrl Pts',(13.7427536044721,31.4934827974223,15.6632281350241));
#164101=CARTESIAN_POINT('Ctrl Pts',(4.63863663449363,31.2072254042174,20.3151013928761));
#164102=CARTESIAN_POINT('Ctrl Pts',(-2.17208336688599,31.0163871420809,
20.1543888667702));
#164103=CARTESIAN_POINT('Ctrl Pts',(-5.35555774981653,30.9209680110126,
19.2696134156444));
#164104=CARTESIAN_POINT('Ctrl Pts',(19.8820073425386,54.1584710655154,-2.16928191603593));
#164105=CARTESIAN_POINT('Ctrl Pts',(20.2404157941224,54.0630519344471,1.11562052718359));
#164106=CARTESIAN_POINT('Ctrl Pts',(19.2977435724019,53.8722136723105,7.86230039419704));
#164107=CARTESIAN_POINT('Ctrl Pts',(13.234994126867,53.5859562791056,16.0946669136733));
#164108=CARTESIAN_POINT('Ctrl Pts',(3.98896340282141,53.2996988859008,20.4519140023847));
#164109=CARTESIAN_POINT('Ctrl Pts',(-6.21787004639461,53.0134414926959,
19.8882774602581));
#164110=CARTESIAN_POINT('Ctrl Pts',(-14.9279330029231,52.727184099491,14.5380073982138));
#164111=CARTESIAN_POINT('Ctrl Pts',(-20.0457588142903,52.4409267062862,
5.68935755856064));
#164112=CARTESIAN_POINT('Ctrl Pts',(-20.3394099609909,52.1546693130813,
-4.52856896977616));
#164113=CARTESIAN_POINT('Ctrl Pts',(-15.7383782824923,51.8684119198765,
-13.656623997543));
#164114=CARTESIAN_POINT('Ctrl Pts',(-7.3498347601589,51.5821545266716,-19.4982034689911));
#164115=CARTESIAN_POINT('Ctrl Pts',(2.80745371372676,51.2958971334667,-20.6474706246122));
#164116=CARTESIAN_POINT('Ctrl Pts',(12.2891273124188,51.0096397402619,-16.8278732922152));
#164117=CARTESIAN_POINT('Ctrl Pts',(18.8133844458415,50.723382347057,-8.95859717062644));
#164118=CARTESIAN_POINT('Ctrl Pts',(20.810149374386,50.4371249538521,1.06658869940442));
#164119=CARTESIAN_POINT('Ctrl Pts',(17.7988924385743,50.1508675606473,10.8350979368346));
#164120=CARTESIAN_POINT('Ctrl Pts',(10.5042823794799,49.8646101674424,17.9961098931941));
#164121=CARTESIAN_POINT('Ctrl Pts',(0.68178699004294,49.5783527742375,20.826307597941));
#164122=CARTESIAN_POINT('Ctrl Pts',(-9.30478224883015,49.2920953810327,
18.644595653287));
#164123=CARTESIAN_POINT('Ctrl Pts',(-17.0521295094394,49.0058379878278,
11.9760093568437));
#164124=CARTESIAN_POINT('Ctrl Pts',(-20.6958337901072,48.719580594623,2.42536267716167));
#164125=CARTESIAN_POINT('Ctrl Pts',(-19.3590274430076,48.4333232014181,
-7.70895434091232));
#164126=CARTESIAN_POINT('Ctrl Pts',(-13.3634166568648,48.1470658082132,
-15.9880898107293));
#164127=CARTESIAN_POINT('Ctrl Pts',(-4.15186204987873,47.8608084150084,
-20.419646471915));
#164128=CARTESIAN_POINT('Ctrl Pts',(6.05884984484965,47.5745510218035,-19.9371577488651));
#164129=CARTESIAN_POINT('Ctrl Pts',(14.8114824734094,47.2882936285986,-14.6567359076858));
#164130=CARTESIAN_POINT('Ctrl Pts',(19.9996901643713,47.0020362353938,-5.84912932546328));
#164131=CARTESIAN_POINT('Ctrl Pts',(20.3749161361774,46.715778842189,4.36608668913542));
#164132=CARTESIAN_POINT('Ctrl Pts',(15.8468612031237,46.429521448984,13.5305916553222));
#164133=CARTESIAN_POINT('Ctrl Pts',(7.50521452702718,46.1432640557792,19.4389216634461));
#164134=CARTESIAN_POINT('Ctrl Pts',(-2.64258314530183,45.8570066625743,
20.6692204704028));
#164135=CARTESIAN_POINT('Ctrl Pts',(-12.1544357472674,45.5707492693695,
16.9254132061751));
#164136=CARTESIAN_POINT('Ctrl Pts',(-18.741289182999,45.2844918761646,9.10845762427805));
#164137=CARTESIAN_POINT('Ctrl Pts',(-20.8179986372159,44.9982344829598,
-0.90047391689526));
#164138=CARTESIAN_POINT('Ctrl Pts',(-17.884798135713,44.7119770897549,-10.6927038759572));
#164139=CARTESIAN_POINT('Ctrl Pts',(-10.6475706334628,44.42571969655,-17.9117045570636));
#164140=CARTESIAN_POINT('Ctrl Pts',(-0.8479752950728,44.1394623033452,-20.8202031314074));
#164141=CARTESIAN_POINT('Ctrl Pts',(9.15568768435301,43.8532049101403,-18.718261232302));
#164142=CARTESIAN_POINT('Ctrl Pts',(16.9560086576321,43.5669475169354,-12.1117170928164));
#164143=CARTESIAN_POINT('Ctrl Pts',(20.6758184317582,43.2806901237306,-2.59045415151151));
#164144=CARTESIAN_POINT('Ctrl Pts',(19.4199343167173,42.9944327305257,7.55420887111954));
#164145=CARTESIAN_POINT('Ctrl Pts',(13.4905883589619,42.7081753373208,15.8809302707102));
#164146=CARTESIAN_POINT('Ctrl Pts',(4.31469434892477,42.421917944116,20.3858611103252));
#164147=CARTESIAN_POINT('Ctrl Pts',(-5.89954299810896,42.1356605509111,
19.9848771061415));
#164148=CARTESIAN_POINT('Ctrl Pts',(-14.694038720817,41.8494031577062,14.7744761871697));
#164149=CARTESIAN_POINT('Ctrl Pts',(-19.952372675048,41.5631457645014,6.0085559970853));
#164150=CARTESIAN_POINT('Ctrl Pts',(-20.4091119973043,41.2768883712965,
-4.20334010230065));
#164151=CARTESIAN_POINT('Ctrl Pts',(-15.9543410843797,40.9906309780917,
-13.4036905775009));
#164152=CARTESIAN_POINT('Ctrl Pts',(-7.66011309258631,40.7043735848869,
-19.3784051960655));
#164153=CARTESIAN_POINT('Ctrl Pts',(2.47754267116846,40.418116191682,-20.6896520716679));
#164154=CARTESIAN_POINT('Ctrl Pts',(12.0189708190822,40.1318587984771,-17.0218759537284));
#164155=CARTESIAN_POINT('Ctrl Pts',(18.6679998169514,39.8456014052722,-9.25773748647689));
#164156=CARTESIAN_POINT('Ctrl Pts',(20.8245221254755,39.5593440120673,0.734301558985316));
#164157=CARTESIAN_POINT('Ctrl Pts',(17.9695645824918,39.2730866188625,10.5496288678775));
#164158=CARTESIAN_POINT('Ctrl Pts',(10.7901807547677,38.9868292256576,17.8261583021575));
#164159=CARTESIAN_POINT('Ctrl Pts',(1.01410956396383,38.7005718324528,20.8127725766075));
#164160=CARTESIAN_POINT('Ctrl Pts',(-9.00600994733841,38.4143144392479,
18.7907345616207));
#164161=CARTESIAN_POINT('Ctrl Pts',(-16.8588078208392,38.1280570460431,
12.2466533954288));
#164162=CARTESIAN_POINT('Ctrl Pts',(-20.6544861506375,37.8417996528381,
2.75538062682554));
#164163=CARTESIAN_POINT('Ctrl Pts',(-19.4796042636667,37.5555422596334,
-7.398982244211));
#164164=CARTESIAN_POINT('Ctrl Pts',(-13.616900795492,37.2692848664284,-15.7727592153893));
#164165=CARTESIAN_POINT('Ctrl Pts',(-4.47725182742733,36.9830274732236,
-20.3507772982555));
#164166=CARTESIAN_POINT('Ctrl Pts',(5.73986038371639,36.6967700800187,-20.0313235498545));
#164167=CARTESIAN_POINT('Ctrl Pts',(14.5756590581179,36.4105126868139,-14.8912754303789));
#164168=CARTESIAN_POINT('Ctrl Pts',(19.9037843290058,36.124255293609,-6.16759995112675));
#164169=CARTESIAN_POINT('Ctrl Pts',(20.4420079578344,35.8379979004042,4.0403257685101));
#164170=CARTESIAN_POINT('Ctrl Pts',(16.0608047111553,35.5517405071993,13.2759358097989));
#164171=CARTESIAN_POINT('Ctrl Pts',(7.81452388280918,35.2654831139944,19.3166543641942));
#164172=CARTESIAN_POINT('Ctrl Pts',(-2.31234464362068,34.9792257207895,
20.7087660348721));
#164173=CARTESIAN_POINT('Ctrl Pts',(-11.8827398590164,34.6929683275847,
17.1172541903054));
#164174=CARTESIAN_POINT('Ctrl Pts',(-18.5935224102083,34.4067109343798,
9.40642833496142));
#164175=CARTESIAN_POINT('Ctrl Pts',(-20.8297172433763,34.120453541175,-0.568083717359696));
#164176=CARTESIAN_POINT('Ctrl Pts',(-18.053190422491,33.8341961479701,-10.4058793520343));
#164177=CARTESIAN_POINT('Ctrl Pts',(-10.9320957588477,33.5479387547652,
-17.7394817368625));
#164178=CARTESIAN_POINT('Ctrl Pts',(-1.18019487600516,33.2616813615604,
-20.8040062134658));
#164179=CARTESIAN_POINT('Ctrl Pts',(8.85578972509668,32.9754239683555,-18.8620312854878));
#164180=CARTESIAN_POINT('Ctrl Pts',(16.7604711591572,32.6891665751506,-12.3807693368925));
#164181=CARTESIAN_POINT('Ctrl Pts',(20.6319618660377,32.4029091819458,-2.92021194580628));
#164182=CARTESIAN_POINT('Ctrl Pts',(19.5377870811216,32.1166517887409,7.24344471662129));
#164183=CARTESIAN_POINT('Ctrl Pts',(13.7428407120304,31.8303943955361,15.6632596149095));
#164184=CARTESIAN_POINT('Ctrl Pts',(4.63848926318545,31.5441370023312,20.3150951715733));
#164185=CARTESIAN_POINT('Ctrl Pts',(-2.17183494464914,31.3532987401946,
20.1544579101705));
#164186=CARTESIAN_POINT('Ctrl Pts',(-5.35555774981653,31.2578796091263,
19.2696134156444));
#164187=CARTESIAN_POINT('Ctrl Pts',(19.7370381450048,54.4928955797797,-2.15346464702609));
#164188=CARTESIAN_POINT('Ctrl Pts',(20.0928319302776,54.3974764487114,1.10747373029198));
#164189=CARTESIAN_POINT('Ctrl Pts',(19.1570336734586,54.2066381865748,7.80497962561032));
#164190=CARTESIAN_POINT('Ctrl Pts',(13.1384906594942,53.9203807933699,15.977308660794));
#164191=CARTESIAN_POINT('Ctrl Pts',(3.95987779855331,53.6341234001651,20.3027899631316));
#164192=CARTESIAN_POINT('Ctrl Pts',(-6.17253227631737,53.3478660069602,
19.7432605968581));
#164193=CARTESIAN_POINT('Ctrl Pts',(-14.8190855014476,53.0616086137553,
14.4320034985799));
#164194=CARTESIAN_POINT('Ctrl Pts',(-19.8995945438391,52.7753512205505,
5.64787321170315));
#164195=CARTESIAN_POINT('Ctrl Pts',(-20.1911045151228,52.4890938273456,
-4.49554865798269));
#164196=CARTESIAN_POINT('Ctrl Pts',(-15.623621407263,52.2028364341408,-13.5570463522913));
#164197=CARTESIAN_POINT('Ctrl Pts',(-7.29624320973366,51.916579040936,-19.3560316818441));
#164198=CARTESIAN_POINT('Ctrl Pts',(2.78698307692497,51.6303216477311,-20.4969189616629));
#164199=CARTESIAN_POINT('Ctrl Pts',(12.1995207570447,51.3440642545262,-16.7051723216305));
#164200=CARTESIAN_POINT('Ctrl Pts',(18.6762060655552,51.0578068613213,-8.89327528309922));
#164201=CARTESIAN_POINT('Ctrl Pts',(20.658411520411,50.7715494681164,1.05881163635332));
#164202=CARTESIAN_POINT('Ctrl Pts',(17.6691112585107,50.4852920749116,10.7560934809871));
#164203=CARTESIAN_POINT('Ctrl Pts',(10.4276900764942,50.1990346817067,17.8648906963686));
#164204=CARTESIAN_POINT('Ctrl Pts',(0.676815718908163,49.9127772885019,
20.6744519255042));
#164205=CARTESIAN_POINT('Ctrl Pts',(-9.23693613849004,49.626519895297,18.5086480019594));
#164206=CARTESIAN_POINT('Ctrl Pts',(-16.927793374619,49.3402625020921,11.8886859105754));
#164207=CARTESIAN_POINT('Ctrl Pts',(-20.5449294717363,49.0540051088873,
2.40767806949011));
#164208=CARTESIAN_POINT('Ctrl Pts',(-19.2178704898636,48.7677477156824,
-7.65274425961448));
#164209=CARTESIAN_POINT('Ctrl Pts',(-13.2659768869982,48.4814903224775,
-15.8715121545913));
#164210=CARTESIAN_POINT('Ctrl Pts',(-4.1215886180878,48.1952329292727,-20.2707559820038));
#164211=CARTESIAN_POINT('Ctrl Pts',(6.01467155200022,47.9089755360678,-19.7917853405399));
#164212=CARTESIAN_POINT('Ctrl Pts',(14.7034840864215,47.6227181428629,-14.5498658601153));
#164213=CARTESIAN_POINT('Ctrl Pts',(19.8538617989875,47.3364607496581,-5.80648021632962));
#164214=CARTESIAN_POINT('Ctrl Pts',(20.2263517989026,47.0502033564532,4.33425123169721));
#164215=CARTESIAN_POINT('Ctrl Pts',(15.7313133197954,46.7639459632483,13.4319329237343));
#164216=CARTESIAN_POINT('Ctrl Pts',(7.45049002093048,46.4776885700435,19.2971821590985));
#164217=CARTESIAN_POINT('Ctrl Pts',(-2.62331466777527,46.1914311768386,
20.5185102038845));
#164218=CARTESIAN_POINT('Ctrl Pts',(-12.0658112994575,45.9051737836338,
16.8020010272354));
#164219=CARTESIAN_POINT('Ctrl Pts',(-18.6046364876683,45.6189163904289,
9.04204302107176));
#164220=CARTESIAN_POINT('Ctrl Pts',(-20.6662035500482,45.3326589972241,
-0.893908083210215));
#164221=CARTESIAN_POINT('Ctrl Pts',(-17.7543905716,45.0464016040192,-10.6147376917339));
#164222=CARTESIAN_POINT('Ctrl Pts',(-10.5699335396866,44.7601442108143,
-17.7811008039391));
#164223=CARTESIAN_POINT('Ctrl Pts',(-0.841792256728206,44.4738868176094,
-20.6683919701014));
#164224=CARTESIAN_POINT('Ctrl Pts',(9.08892870168875,44.1876294244046,-18.5817764459929));
#164225=CARTESIAN_POINT('Ctrl Pts',(16.8323733910027,43.9013720311997,-12.0234041294095));
#164226=CARTESIAN_POINT('Ctrl Pts',(20.5250600559986,43.6151146379949,-2.57156577417108));
#164227=CARTESIAN_POINT('Ctrl Pts',(19.2783332592012,43.32885724479,7.49912712123295));
#164228=CARTESIAN_POINT('Ctrl Pts',(13.3922213126585,43.0425998515851,15.7651339717116));
#164229=CARTESIAN_POINT('Ctrl Pts',(4.2832336203403,42.7563424583803,20.2372169674297));
#164230=CARTESIAN_POINT('Ctrl Pts',(-5.85652629610733,42.4700850651754,
19.8391567506343));
#164231=CARTESIAN_POINT('Ctrl Pts',(-14.5868966786187,42.1838276719706,
14.6667476326738));
#164232=CARTESIAN_POINT('Ctrl Pts',(-19.8068893266153,41.8975702787657,
5.96474442339736));
#164233=CARTESIAN_POINT('Ctrl Pts',(-20.2602983198402,41.6113128855608,
-4.17269131668283));
#164234=CARTESIAN_POINT('Ctrl Pts',(-15.8380095081409,41.3250554923559,
-13.3059571490845));
#164235=CARTESIAN_POINT('Ctrl Pts',(-7.60425913876173,41.0387980991511,
-19.2371069494296));
#164236=CARTESIAN_POINT('Ctrl Pts',(2.45947759141293,40.7525407059462,-20.5387928274909));
#164237=CARTESIAN_POINT('Ctrl Pts',(11.9313341180265,40.4662833127414,-16.8977604136527));
#164238=CARTESIAN_POINT('Ctrl Pts',(18.5318815133218,40.1800259195365,-9.19023440449365));
#164239=CARTESIAN_POINT('Ctrl Pts',(20.6726794720895,39.8937685263316,0.728947376237222));
#164240=CARTESIAN_POINT('Ctrl Pts',(17.8385389411849,39.6075111331268,10.4727059195436));
#164241=CARTESIAN_POINT('Ctrl Pts',(10.7115038148387,39.3212537399219,17.6961783122222));
#164242=CARTESIAN_POINT('Ctrl Pts',(1.00671515240936,39.0349963467171,20.6610155954239));
#164243=CARTESIAN_POINT('Ctrl Pts',(-8.9403423445673,38.7487389535121,18.6537213337677));
#164244=CARTESIAN_POINT('Ctrl Pts',(-16.7358812971476,38.4624815603074,
12.1573565397573));
#164245=CARTESIAN_POINT('Ctrl Pts',(-20.5038833198701,38.1762241671024,
2.73528968294038));
#164246=CARTESIAN_POINT('Ctrl Pts',(-19.3375681208726,37.8899667738976,
-7.34503233412261));
#164247=CARTESIAN_POINT('Ctrl Pts',(-13.5176127381061,37.6037093806927,
-15.6577516490173));
#164248=CARTESIAN_POINT('Ctrl Pts',(-4.44460580592591,37.3174519874879,
-20.202388970074));
#164249=CARTESIAN_POINT('Ctrl Pts',(5.69800801251186,37.031194594283,-19.8852645286473));
#164250=CARTESIAN_POINT('Ctrl Pts',(14.4693801848718,36.7449372010782,-14.7826952305642));
#164251=CARTESIAN_POINT('Ctrl Pts',(19.7586552641252,36.4586798078733,-6.12262870346024));
#164252=CARTESIAN_POINT('Ctrl Pts',(20.2929544182282,36.1724224146684,4.01086560695577));
#164253=CARTESIAN_POINT('Ctrl Pts',(15.9436968524926,35.8861650214636,13.1791339093444));
#164254=CARTESIAN_POINT('Ctrl Pts',(7.75754403701847,35.5999076282588,19.1758063755108));
#164255=CARTESIAN_POINT('Ctrl Pts',(-2.29548410871463,35.3136502350538,
20.5577674209668));
#164256=CARTESIAN_POINT('Ctrl Pts',(-11.7960964937002,35.027392841849,16.9924431961792));
#164257=CARTESIAN_POINT('Ctrl Pts',(-18.4579471540645,34.7411354486441,
9.33784107032755));
#164258=CARTESIAN_POINT('Ctrl Pts',(-20.6778367232715,34.4548780554393,
-0.56394151981231));
#164259=CARTESIAN_POINT('Ctrl Pts',(-17.9215549935828,34.1686206622344,
-10.3300045525702));
#164260=CARTESIAN_POINT('Ctrl Pts',(-10.8523840953632,33.8823632690295,
-17.610133762194));
#164261=CARTESIAN_POINT('Ctrl Pts',(-1.17158934040503,33.5961058758247,
-20.6523131318105));
#164262=CARTESIAN_POINT('Ctrl Pts',(8.79121724305075,33.3098484826198,-18.724498236539));
#164263=CARTESIAN_POINT('Ctrl Pts',(16.6382620879686,33.023591089415,-12.2904944885998));
#164264=CARTESIAN_POINT('Ctrl Pts',(20.4815224197871,32.7373336962101,-2.89891929266538));
#164265=CARTESIAN_POINT('Ctrl Pts',(19.3953283964991,32.4510763030052,7.19062923939667));
#164266=CARTESIAN_POINT('Ctrl Pts',(13.6426309344857,32.1648189098004,15.5490498113974));
#164267=CARTESIAN_POINT('Ctrl Pts',(4.60467488373382,31.8785615165955,20.1669684220839));
#164268=CARTESIAN_POINT('Ctrl Pts',(-2.15601095775842,31.6877232544589,
20.0074988389777));
#164269=CARTESIAN_POINT('Ctrl Pts',(-5.31650782412437,31.5923041233906,
19.1291094742905));
#164270=CARTESIAN_POINT('Ctrl Pts',(19.4916112617573,54.7221509165299,-2.12668666176709));
#164271=CARTESIAN_POINT('Ctrl Pts',(19.8429547143851,54.6267317854616,1.0934633119458));
#164272=CARTESIAN_POINT('Ctrl Pts',(18.9188025464289,54.435893523325,7.70806260044675));
#164273=CARTESIAN_POINT('Ctrl Pts',(12.9750998048337,54.1496361301202,15.7785484496065));
#164274=CARTESIAN_POINT('Ctrl Pts',(3.91063405100273,53.8633787369153,20.0503401175446));
#164275=CARTESIAN_POINT('Ctrl Pts',(-6.09577171275476,53.5771213437104,
19.4977183968944));
#164276=CARTESIAN_POINT('Ctrl Pts',(-14.6347965386317,53.2908639505056,
14.2525369616721));
#164277=CARTESIAN_POINT('Ctrl Pts',(-19.6521252013387,53.0046065573007,
5.57763254162236));
#164278=CARTESIAN_POINT('Ctrl Pts',(-19.9400098088463,52.7183491640959,
-4.43964030615103));
#164279=CARTESIAN_POINT('Ctrl Pts',(-15.4293275720539,52.432091770891,-13.3884532914578));
#164280=CARTESIAN_POINT('Ctrl Pts',(-7.20550781106948,52.1458343776861,
-19.1153213806834));
#164281=CARTESIAN_POINT('Ctrl Pts',(2.75232441408898,51.8595769844812,-20.2420215047524));
#164282=CARTESIAN_POINT('Ctrl Pts',(12.0478086851997,51.5733195912764,-16.4974282574968));
#164283=CARTESIAN_POINT('Ctrl Pts',(18.4439505479574,51.2870621980715,-8.78267942887381));
#164284=CARTESIAN_POINT('Ctrl Pts',(20.401505487785,51.0008048048667,1.04564439017211));
#164285=CARTESIAN_POINT('Ctrl Pts',(17.4493798771779,50.7145474116618,10.6223317120683));
#164286=CARTESIAN_POINT('Ctrl Pts',(10.298012318395,50.4282900184569,17.6427246297376));
#164287=CARTESIAN_POINT('Ctrl Pts',(0.668398903120931,50.1420326252521,
20.4173464106668));
#164288=CARTESIAN_POINT('Ctrl Pts',(-9.12206648239754,49.8557752320472,
18.2784762244733));
#164289=CARTESIAN_POINT('Ctrl Pts',(-16.7172809522183,49.5695178388423,
11.7408393464271));
#164290=CARTESIAN_POINT('Ctrl Pts',(-20.2894346900898,49.2832604456375,
2.37773641541062));
#164291=CARTESIAN_POINT('Ctrl Pts',(-18.9788788870531,48.9970030524326,
-7.55757546283069));
#164292=CARTESIAN_POINT('Ctrl Pts',(-13.1010024648366,48.7107456592278,
-15.6741355444392));
#164293=CARTESIAN_POINT('Ctrl Pts',(-4.070332935494,48.4244882660229,-20.0186707957866));
#164294=CARTESIAN_POINT('Ctrl Pts',(5.93987367075858,48.1382308728181,-19.5456565873916));
#164295=CARTESIAN_POINT('Ctrl Pts',(14.5206329619597,47.8519734796132,-14.368925117269));
#164296=CARTESIAN_POINT('Ctrl Pts',(19.606961068963,47.5657160864083,-5.73427138265408));
#164297=CARTESIAN_POINT('Ctrl Pts',(19.9748188187978,47.2794586932035,4.28035089713567));
#164298=CARTESIAN_POINT('Ctrl Pts',(15.5356802091074,46.9932012999986,13.2648946881484));
#164299=CARTESIAN_POINT('Ctrl Pts',(7.35783643827567,46.7069439067937,19.0572042439321));
#164300=CARTESIAN_POINT('Ctrl Pts',(-2.59069137699606,46.4206865135889,
20.2633439697462));
#164301=CARTESIAN_POINT('Ctrl Pts',(-11.915762021975,46.134429120384,16.5930529464284));
#164302=CARTESIAN_POINT('Ctrl Pts',(-18.3732710043605,45.8481717271792,
8.92959703724159));
#164303=CARTESIAN_POINT('Ctrl Pts',(-20.4092006155558,45.5619143339743,
-0.882791527622558));
#164304=CARTESIAN_POINT('Ctrl Pts',(-17.5335986653375,45.2756569407694,
-10.4827338271133));
#164305=CARTESIAN_POINT('Ctrl Pts',(-10.4384868552237,44.9893995475646,
-17.559976731777));
#164306=CARTESIAN_POINT('Ctrl Pts',(-0.831323808583485,44.7031421543597,
-20.4113618206262));
#164307=CARTESIAN_POINT('Ctrl Pts',(8.97589965201017,44.4168847611548,-18.350695247981));
#164308=CARTESIAN_POINT('Ctrl Pts',(16.6230476023797,44.13062736795,-11.8738822234453));
#164309=CARTESIAN_POINT('Ctrl Pts',(20.2698123685242,43.8443699747451,-2.53958602769265));
#164310=CARTESIAN_POINT('Ctrl Pts',(19.0385897471557,43.5581125815403,7.40586869224184));
#164311=CARTESIAN_POINT('Ctrl Pts',(13.2256769268747,43.2718551883354,15.569080270625));
#164312=CARTESIAN_POINT('Ctrl Pts',(4.22996773592773,42.9855977951305,19.9855488691264));
#164313=CARTESIAN_POINT('Ctrl Pts',(-5.78369509417002,42.6993404019257,
19.5924388911872));
#164314=CARTESIAN_POINT('Ctrl Pts',(-14.4054954240311,42.4130830087208,
14.4843533592442));
#164315=CARTESIAN_POINT('Ctrl Pts',(-19.5605727417728,42.126825615516,5.89056743115988));
#164316=CARTESIAN_POINT('Ctrl Pts',(-20.0083431840418,41.8405682223111,
-4.12080012580584));
#164317=CARTESIAN_POINT('Ctrl Pts',(-15.6410495338402,41.5543108291062,
-13.140485536204));
#164318=CARTESIAN_POINT('Ctrl Pts',(-7.50969329803673,41.2680534359013,
-18.9978761238368));
#164319=CARTESIAN_POINT('Ctrl Pts',(2.42889176287495,40.9817960426965,-20.2833743605813));
#164320=CARTESIAN_POINT('Ctrl Pts',(11.7829571859348,40.6955386494916,-16.6876214782579));
#164321=CARTESIAN_POINT('Ctrl Pts',(18.3014208039293,40.4092812562868,-9.07594552676596));
#164322=CARTESIAN_POINT('Ctrl Pts',(20.4155960036494,40.1230238630819,0.719882256253895));
#164323=CARTESIAN_POINT('Ctrl Pts',(17.6167005738301,39.8367664698771,10.3424683484829));
#164324=CARTESIAN_POINT('Ctrl Pts',(10.578296575951,39.5505090766722,17.4761103280605));
#164325=CARTESIAN_POINT('Ctrl Pts',(0.994195738873623,39.2642516834673,
20.4040771778391));
#164326=CARTESIAN_POINT('Ctrl Pts',(-8.82916110063272,38.9779942902625,
18.4217454360012));
#164327=CARTESIAN_POINT('Ctrl Pts',(-16.5277554750095,38.6917368970576,
12.0061688144023));
#164328=CARTESIAN_POINT('Ctrl Pts',(-20.2488989842305,38.4054795038528,
2.70127388156862));
#164329=CARTESIAN_POINT('Ctrl Pts',(-19.0970879698103,38.1192221106478,
-7.25369021320675));
#164330=CARTESIAN_POINT('Ctrl Pts',(-13.3495089963898,37.832964717443,-15.4630333442186));
#164331=CARTESIAN_POINT('Ctrl Pts',(-4.38933311268913,37.5467073242381,
-19.9511539894729));
#164332=CARTESIAN_POINT('Ctrl Pts',(5.62714812935582,37.2604499310333,-19.6379732771709));
#164333=CARTESIAN_POINT('Ctrl Pts',(14.2894403531082,36.9741925378284,-14.598859044082));
#164334=CARTESIAN_POINT('Ctrl Pts',(19.512938515618,36.6879351446235,-6.04648827697771));
#164335=CARTESIAN_POINT('Ctrl Pts',(20.0405931700484,36.4016777514187,3.96098686433946));
#164336=CARTESIAN_POINT('Ctrl Pts',(15.7454225689498,36.1154203582138,13.0152394597937));
#164337=CARTESIAN_POINT('Ctrl Pts',(7.66107194303644,35.829162965009,18.937337874762));
#164338=CARTESIAN_POINT('Ctrl Pts',(-2.26693765382205,35.5429055718041,
20.3021129942798));
#164339=CARTESIAN_POINT('Ctrl Pts',(-11.6494014308144,35.2566481785992,
16.781126781882));
#164340=CARTESIAN_POINT('Ctrl Pts',(-18.2284057518238,34.9703907853944,
9.22171659580266));
#164341=CARTESIAN_POINT('Ctrl Pts',(-20.4206893856,34.6841333921895,-0.556928447910499));
#164342=CARTESIAN_POINT('Ctrl Pts',(-17.6986837170356,34.3978759989846,
-10.2015415005054));
#164343=CARTESIAN_POINT('Ctrl Pts',(-10.7174259373256,34.1116186057798,
-17.3911360221588));
#164344=CARTESIAN_POINT('Ctrl Pts',(-1.15701746684761,33.8253612125749,
-20.3954825342843));
#164345=CARTESIAN_POINT('Ctrl Pts',(8.6818863213883,33.5391038193701,-18.4916429665119));
#164346=CARTESIAN_POINT('Ctrl Pts',(16.4313585810362,33.2528464261652,-12.1376494739461));
#164347=CARTESIAN_POINT('Ctrl Pts',(20.2267995627571,32.9665890329603,-2.8628717936124));
#164348=CARTESIAN_POINT('Ctrl Pts',(19.1541630647916,32.6803316397554,7.101213614408));
#164349=CARTESIAN_POINT('Ctrl Pts',(13.4729057438463,32.3940742465506,15.3556705141589));
#164350=CARTESIAN_POINT('Ctrl Pts',(4.54755400228875,32.1078168533457,19.9162012301402));
#164351=CARTESIAN_POINT('Ctrl Pts',(-2.12943310431676,31.9169785912092,
19.7586443984892));
#164352=CARTESIAN_POINT('Ctrl Pts',(-5.25039790755787,31.8215594601409,
18.8912420859273));
#164353=CARTESIAN_POINT('Ctrl Pts',(19.4891569929248,54.7244434698974,-2.1264188819145));
#164354=CARTESIAN_POINT('Ctrl Pts',(19.8404559422262,54.6290243388291,1.09332320776234));
#164355=CARTESIAN_POINT('Ctrl Pts',(18.9164202351586,54.4381860766925,7.70709343019511));
#164356=CARTESIAN_POINT('Ctrl Pts',(12.9734658962871,54.1519286834877,15.7765608474946));
#164357=CARTESIAN_POINT('Ctrl Pts',(3.91014161352722,53.8656712902828,20.0478156190887));
#164358=CARTESIAN_POINT('Ctrl Pts',(-6.09500410711914,53.5794138970779,
19.4952629748948));
#164359=CARTESIAN_POINT('Ctrl Pts',(-14.6329536490035,53.2931565038731,
14.250742296303));
#164360=CARTESIAN_POINT('Ctrl Pts',(-19.6496505079137,53.0068991106682,
5.57693013492155));
#164361=CARTESIAN_POINT('Ctrl Pts',(-19.9374988617836,52.7206417174634,
-4.43908122263271));
#164362=CARTESIAN_POINT('Ctrl Pts',(-15.4273846337018,52.4343843242585,
-13.3867673608494));
#164363=CARTESIAN_POINT('Ctrl Pts',(-7.20460045708284,52.1481269310536,
-19.1129142776718));
#164364=CARTESIAN_POINT('Ctrl Pts',(2.75197782746062,51.8618695378487,-20.2394725301833));
#164365=CARTESIAN_POINT('Ctrl Pts',(12.0462915644812,51.5756121446439,-16.4953508168554));
#164366=CARTESIAN_POINT('Ctrl Pts',(18.4416279927814,51.289354751439,-8.78157347033156));
#164367=CARTESIAN_POINT('Ctrl Pts',(20.3989364274587,51.0030973582342,1.0455127177103));
#164368=CARTESIAN_POINT('Ctrl Pts',(17.4471825633646,50.7168399650293,10.6209940943791));
#164369=CARTESIAN_POINT('Ctrl Pts',(10.2967155408141,50.4305825718244,17.6405029690713));
#164370=CARTESIAN_POINT('Ctrl Pts',(0.668314734963058,50.1443251786196,
20.4147753555185));
#164371=CARTESIAN_POINT('Ctrl Pts',(-9.12091778583661,49.8580677854147,
18.2761745066984));
#164372=CARTESIAN_POINT('Ctrl Pts',(-16.7151758279943,49.5718103922098,
11.7393608807856));
#164373=CARTESIAN_POINT('Ctrl Pts',(-20.2868797422733,49.285552999005,2.37743699886982));
#164374=CARTESIAN_POINT('Ctrl Pts',(-18.976488971025,48.9992956058001,-7.55662377486285));
#164375=CARTESIAN_POINT('Ctrl Pts',(-13.099352720615,48.7130382125953,-15.6721617783377));
#164376=CARTESIAN_POINT('Ctrl Pts',(-4.06982037866806,48.4267808193904,
-20.0161499439244));
#164377=CARTESIAN_POINT('Ctrl Pts',(5.93912569194617,48.1405234261856,-19.5431952998601));
#164378=CARTESIAN_POINT('Ctrl Pts',(14.5188044507151,47.8542660329807,-14.3671157098405));
#164379=CARTESIAN_POINT('Ctrl Pts',(19.6044920616628,47.5680086397758,-5.73354929431732));
#164380=CARTESIAN_POINT('Ctrl Pts',(19.9723034889967,47.281751246571,4.27981189379005));
#164381=CARTESIAN_POINT('Ctrl Pts',(15.5337238780006,46.9954938533661,13.2632243057925));
#164382=CARTESIAN_POINT('Ctrl Pts',(7.35690990244912,46.7092364601612,19.0548044647804));
#164383=CARTESIAN_POINT('Ctrl Pts',(-2.59036514408827,46.4229790669564,
20.2607923074049));
#164384=CARTESIAN_POINT('Ctrl Pts',(-11.9142615292001,46.1367216737515,
16.5909634656204));
#164385=CARTESIAN_POINT('Ctrl Pts',(-18.3709573495274,45.8504642805467,
8.92847257740328));
#164386=CARTESIAN_POINT('Ctrl Pts',(-20.4066305862109,45.5642068873418,
-0.882680362066682));
#164387=CARTESIAN_POINT('Ctrl Pts',(-17.5313907462748,45.2779494941369,
-10.4814137884671));
#164388=CARTESIAN_POINT('Ctrl Pts',(-10.437172388379,44.9916921009321,-17.5577654910554));
#164389=CARTESIAN_POINT('Ctrl Pts',(-0.831219124102038,44.7054347077272,
-20.4087915191314));
#164390=CARTESIAN_POINT('Ctrl Pts',(8.97476936151339,44.4191773145224,-18.3483844360009));
#164391=CARTESIAN_POINT('Ctrl Pts',(16.6209543444934,44.1329199213175,-11.8723870043857));
#164392=CARTESIAN_POINT('Ctrl Pts',(20.2672598916495,43.8466625281126,-2.53926623022787));
#164393=CARTESIAN_POINT('Ctrl Pts',(19.0361923120353,43.5604051349078,7.40493610795193));
#164394=CARTESIAN_POINT('Ctrl Pts',(13.2240114830169,43.2741477417029,15.5671197336142));
#164395=CARTESIAN_POINT('Ctrl Pts',(4.22943507708361,42.987890348498,19.9830321881434));
#164396=CARTESIAN_POINT('Ctrl Pts',(-5.78296678215064,42.7016329552932,
19.5899717125928));
#164397=CARTESIAN_POINT('Ctrl Pts',(-14.4036814114852,42.4153755620883,
14.4825294165099));
#164398=CARTESIAN_POINT('Ctrl Pts',(-19.5581095759244,42.1291181688835,
5.88982566123751));
#164399=CARTESIAN_POINT('Ctrl Pts',(-20.0058236326838,41.8428607756786,
-4.12028121389707));
#164400=CARTESIAN_POINT('Ctrl Pts',(-15.6390799340972,41.5566033824737,
-13.1388308200752));
#164401=CARTESIAN_POINT('Ctrl Pts',(-7.50874763962948,41.2703459892688,
-18.9954838155809));
#164402=CARTESIAN_POINT('Ctrl Pts',(2.42858590458957,40.984088596064,-20.2808201759122));
#164403=CARTESIAN_POINT('Ctrl Pts',(11.7814734166139,40.6978312028591,-16.685520088904));
#164404=CARTESIAN_POINT('Ctrl Pts',(18.2991161968354,40.4115738096543,-9.07480263798868));
#164405=CARTESIAN_POINT('Ctrl Pts',(20.413025168965,40.1253164164494,0.71979160505406));
#164406=CARTESIAN_POINT('Ctrl Pts',(17.6144821901566,39.8390590232446,10.3411659727723));
#164407=CARTESIAN_POINT('Ctrl Pts',(10.5769645035621,39.5528016300397,17.4739096482189));
#164408=CARTESIAN_POINT('Ctrl Pts',(0.994070544738266,39.2665442368348,
20.4015077936632));
#164409=CARTESIAN_POINT('Ctrl Pts',(-8.82804928819338,38.98028684363,18.4194256770235));
#164410=CARTESIAN_POINT('Ctrl Pts',(-16.5256742167881,38.6940294504251,
12.0046569371488));
#164411=CARTESIAN_POINT('Ctrl Pts',(-20.2463491408741,38.4077720572203,
2.70093372355491));
#164412=CARTESIAN_POINT('Ctrl Pts',(-19.0946831682996,38.1215146640153,
-7.25277679199759));
#164413=CARTESIAN_POINT('Ctrl Pts',(-13.3478279589727,37.8352572708105,
-15.4610861611707));
#164414=CARTESIAN_POINT('Ctrl Pts',(-4.38878038575677,37.5489998776056,
-19.9486416396669));
#164415=CARTESIAN_POINT('Ctrl Pts',(5.62643953052426,37.2627424844008,-19.6355003646561));
#164416=CARTESIAN_POINT('Ctrl Pts',(14.2876409547905,36.9764850911959,-14.5970206822172));
#164417=CARTESIAN_POINT('Ctrl Pts',(19.5104813481329,36.690227697991,-6.04572687271288));
#164418=CARTESIAN_POINT('Ctrl Pts',(20.0380695575666,36.4039703047862,3.9604880769133));
#164419=CARTESIAN_POINT('Ctrl Pts',(15.7434398261144,36.1177129115813,13.0136005152982));
#164420=CARTESIAN_POINT('Ctrl Pts',(7.66010722209662,35.8314555183765,18.9349531897545));
#164421=CARTESIAN_POINT('Ctrl Pts',(-2.26665218927312,35.5451981251716,
20.2995564500129));
#164422=CARTESIAN_POINT('Ctrl Pts',(-11.6479344801856,35.2589407319667,
16.7790136177391));
#164423=CARTESIAN_POINT('Ctrl Pts',(-18.2261103378014,34.9726833387619,
9.2205553510574));
#164424=CARTESIAN_POINT('Ctrl Pts',(-20.4181179122233,34.686425945557,-0.556858317191475));
#164425=CARTESIAN_POINT('Ctrl Pts',(-17.6964550042702,34.4001685523521,
-10.2002568699848));
#164426=CARTESIAN_POINT('Ctrl Pts',(-10.7160763557452,34.1139111591473,
-17.3889460447585));
#164427=CARTESIAN_POINT('Ctrl Pts',(-1.15687174811203,33.8276537659424,
-20.3929142283091));
#164428=CARTESIAN_POINT('Ctrl Pts',(8.68079301217168,33.5413963727376,-18.4893144138117));
#164429=CARTESIAN_POINT('Ctrl Pts',(16.4292895459668,33.2551389795327,-12.1361210237995));
#164430=CARTESIAN_POINT('Ctrl Pts',(20.2242523341868,32.9688815863278,-2.86251131862187));
#164431=CARTESIAN_POINT('Ctrl Pts',(19.1517514114745,32.6826241931229,7.10031945815812));
#164432=CARTESIAN_POINT('Ctrl Pts',(13.4712084919399,32.3963667999181,15.3537367211865));
#164433=CARTESIAN_POINT('Ctrl Pts',(4.5469827934743,32.1101094067132,19.9136935582208));
#164434=CARTESIAN_POINT('Ctrl Pts',(-2.12916732578234,31.9192711445767,
19.7561558540843));
#164435=CARTESIAN_POINT('Ctrl Pts',(-5.24973680839221,31.8238520135084,
18.8888634120437));
#164436=CARTESIAN_POINT('Ctrl Pts',(19.4867027240924,54.7267360232649,-2.12615110206191));
#164437=CARTESIAN_POINT('Ctrl Pts',(19.8379571700673,54.6313168921966,1.09318310357887));
#164438=CARTESIAN_POINT('Ctrl Pts',(18.9140379238883,54.44047863006,7.70612425994348));
#164439=CARTESIAN_POINT('Ctrl Pts',(12.9718319877405,54.1542212368552,15.7745732453828));
#164440=CARTESIAN_POINT('Ctrl Pts',(3.90964917605172,53.8679638436503,20.0452911206329));
#164441=CARTESIAN_POINT('Ctrl Pts',(-6.09423650148351,53.5817064504454,
19.4928075528951));
#164442=CARTESIAN_POINT('Ctrl Pts',(-14.6311107593753,53.2954490572406,
14.248947630934));
#164443=CARTESIAN_POINT('Ctrl Pts',(-19.6471758144887,53.0091916640357,
5.57622772822074));
#164444=CARTESIAN_POINT('Ctrl Pts',(-19.9349879147208,52.7229342708309,
-4.4385221391144));
#164445=CARTESIAN_POINT('Ctrl Pts',(-15.4254416953498,52.436676877626,-13.3850814302411));
#164446=CARTESIAN_POINT('Ctrl Pts',(-7.2036931030962,52.1504194844211,-19.1105071746602));
#164447=CARTESIAN_POINT('Ctrl Pts',(2.75163124083226,51.8641620912162,-20.2369235556142));
#164448=CARTESIAN_POINT('Ctrl Pts',(12.0447744437628,51.5779046980115,-16.4932733762141));
#164449=CARTESIAN_POINT('Ctrl Pts',(18.4393054376054,51.2916473048065,-8.78046751178931));
#164450=CARTESIAN_POINT('Ctrl Pts',(20.3963673671325,51.0053899116017,1.04538104524849));
#164451=CARTESIAN_POINT('Ctrl Pts',(17.4449852495513,50.7191325183968,10.6196564766899));
#164452=CARTESIAN_POINT('Ctrl Pts',(10.2954187632331,50.4328751251919,17.638281308405));
#164453=CARTESIAN_POINT('Ctrl Pts',(0.668230566805185,50.1466177319871,
20.4122043003701));
#164454=CARTESIAN_POINT('Ctrl Pts',(-9.11976908927569,49.8603603387822,
18.2738727889235));
#164455=CARTESIAN_POINT('Ctrl Pts',(-16.7130707037703,49.5741029455773,
11.7378824151441));
#164456=CARTESIAN_POINT('Ctrl Pts',(-20.2843247944569,49.2878455523725,
2.37713758232903));
#164457=CARTESIAN_POINT('Ctrl Pts',(-18.9740990549969,49.0015881591676,
-7.55567208689501));
#164458=CARTESIAN_POINT('Ctrl Pts',(-13.0977029763934,48.7153307659628,
-15.6701880122362));
#164459=CARTESIAN_POINT('Ctrl Pts',(-4.06930782184213,48.429073372758,-20.0136290920622));
#164460=CARTESIAN_POINT('Ctrl Pts',(5.93837771313375,48.1428159795531,-19.5407340123286));
#164461=CARTESIAN_POINT('Ctrl Pts',(14.5169759394705,47.8565585863482,-14.3653063024121));
#164462=CARTESIAN_POINT('Ctrl Pts',(19.6020230543625,47.5703011931433,-5.73282720598057));
#164463=CARTESIAN_POINT('Ctrl Pts',(19.9697881591957,47.2840437999385,4.27927289044443));
#164464=CARTESIAN_POINT('Ctrl Pts',(15.5317675468937,46.9977864067336,13.2615539234367));
#164465=CARTESIAN_POINT('Ctrl Pts',(7.35598336662257,46.7115290135287,19.0524046856288));
#164466=CARTESIAN_POINT('Ctrl Pts',(-2.59003891118047,46.4252716203239,
20.2582406450635));
#164467=CARTESIAN_POINT('Ctrl Pts',(-11.9127610364253,46.139014227119,16.5888739848123));
#164468=CARTESIAN_POINT('Ctrl Pts',(-18.3686436946943,45.8527568339142,
8.92734811756499));
#164469=CARTESIAN_POINT('Ctrl Pts',(-20.404060556866,45.5664994407093,-0.882569196510804));
#164470=CARTESIAN_POINT('Ctrl Pts',(-17.5291828272122,45.2802420475044,
-10.4800937498209));
#164471=CARTESIAN_POINT('Ctrl Pts',(-10.4358579215344,44.9939846542997,
-17.5555542503337));
#164472=CARTESIAN_POINT('Ctrl Pts',(-0.83111443962059,44.7077272610947,
-20.4062212176367));
#164473=CARTESIAN_POINT('Ctrl Pts',(8.9736390710166,44.4214698678898,-18.3460736240208));
#164474=CARTESIAN_POINT('Ctrl Pts',(16.6188610866072,44.135212474685,-11.870891785326));
#164475=CARTESIAN_POINT('Ctrl Pts',(20.2647074147747,43.8489550814801,-2.53894643276308));
#164476=CARTESIAN_POINT('Ctrl Pts',(19.0337948769148,43.5626976882753,7.40400352366201));
#164477=CARTESIAN_POINT('Ctrl Pts',(13.222346039159,43.2764402950704,15.5651591966033));
#164478=CARTESIAN_POINT('Ctrl Pts',(4.22890241823948,42.9901829018655,19.9805155071603));
#164479=CARTESIAN_POINT('Ctrl Pts',(-5.78223847013127,42.7039255086607,
19.5875045339983));
#164480=CARTESIAN_POINT('Ctrl Pts',(-14.4018673989393,42.4176681154558,
14.4807054737756));
#164481=CARTESIAN_POINT('Ctrl Pts',(-19.555646410076,42.131410722251,5.88908389131514));
#164482=CARTESIAN_POINT('Ctrl Pts',(-20.0033040813258,41.8451533290461,
-4.11976230198829));
#164483=CARTESIAN_POINT('Ctrl Pts',(-15.6371103343542,41.5588959358412,
-13.1371761039464));
#164484=CARTESIAN_POINT('Ctrl Pts',(-7.50780198122223,41.2726385426363,
-18.993091507325));
#164485=CARTESIAN_POINT('Ctrl Pts',(2.42828004630419,40.9863811494315,-20.2782659912431));
#164486=CARTESIAN_POINT('Ctrl Pts',(11.7799896472929,40.7001237562266,-16.6834186995501));
#164487=CARTESIAN_POINT('Ctrl Pts',(18.2968115897414,40.4138663630218,-9.07365974921141));
#164488=CARTESIAN_POINT('Ctrl Pts',(20.4104543342806,40.1276089698169,0.719700953854232));
#164489=CARTESIAN_POINT('Ctrl Pts',(17.612263806483,39.8413515766121,10.3398635970617));
#164490=CARTESIAN_POINT('Ctrl Pts',(10.5756324311732,39.5550941834072,17.4717089683773));
#164491=CARTESIAN_POINT('Ctrl Pts',(0.993945350602907,39.2688367902023,
20.3989384094874));
#164492=CARTESIAN_POINT('Ctrl Pts',(-8.82693747575403,38.9825793969975,
18.4171059180458));
#164493=CARTESIAN_POINT('Ctrl Pts',(-16.5235929585668,38.6963220037926,
12.0031450598952));
#164494=CARTESIAN_POINT('Ctrl Pts',(-20.2437992975177,38.4100646105878,
2.70059356554118));
#164495=CARTESIAN_POINT('Ctrl Pts',(-19.092278366789,38.1238072173828,-7.25186337078843));
#164496=CARTESIAN_POINT('Ctrl Pts',(-13.3461469215555,37.837549824178,-15.4591389781227));
#164497=CARTESIAN_POINT('Ctrl Pts',(-4.3882276588244,37.5512924309731,-19.9461292898609));
#164498=CARTESIAN_POINT('Ctrl Pts',(5.6257309316927,37.2650350377683,-19.6330274521414));
#164499=CARTESIAN_POINT('Ctrl Pts',(14.2858415564729,36.9787776445634,-14.5951823203523));
#164500=CARTESIAN_POINT('Ctrl Pts',(19.5080241806478,36.6925202513585,-6.04496546844805));
#164501=CARTESIAN_POINT('Ctrl Pts',(20.0355459450848,36.4062628581537,3.95998928948713));
#164502=CARTESIAN_POINT('Ctrl Pts',(15.7414570832789,36.1200054649488,13.0119615708027));
#164503=CARTESIAN_POINT('Ctrl Pts',(7.6591425011568,35.833748071744,18.932568504747));
#164504=CARTESIAN_POINT('Ctrl Pts',(-2.2663667247242,35.5474906785391,20.296999905746));
#164505=CARTESIAN_POINT('Ctrl Pts',(-11.6464675295567,35.2612332853342,
16.7769004535961));
#164506=CARTESIAN_POINT('Ctrl Pts',(-18.223814923779,34.9749758921294,9.21939410631215));
#164507=CARTESIAN_POINT('Ctrl Pts',(-20.4155464388465,34.6887184989245,
-0.556788186472455));
#164508=CARTESIAN_POINT('Ctrl Pts',(-17.6942262915047,34.4024611057196,
-10.1989722394641));
#164509=CARTESIAN_POINT('Ctrl Pts',(-10.7147267741649,34.1162037125148,
-17.3867560673581));
#164510=CARTESIAN_POINT('Ctrl Pts',(-1.15672602937646,33.8299463193099,
-20.3903459223338));
#164511=CARTESIAN_POINT('Ctrl Pts',(8.67969970295505,33.5436889261051,-18.4869858611114));
#164512=CARTESIAN_POINT('Ctrl Pts',(16.4272205108975,33.2574315329002,-12.134592573653));
#164513=CARTESIAN_POINT('Ctrl Pts',(20.2217051056165,32.9711741396953,-2.86215084363134));
#164514=CARTESIAN_POINT('Ctrl Pts',(19.1493397581574,32.6849167464904,7.09942530190823));
#164515=CARTESIAN_POINT('Ctrl Pts',(13.4695112400335,32.3986593532856,15.3518029282142));
#164516=CARTESIAN_POINT('Ctrl Pts',(4.54641158465985,32.1124019600807,19.9111858863013));
#164517=CARTESIAN_POINT('Ctrl Pts',(-2.12890154724792,31.9215636979442,
19.7536673096795));
#164518=CARTESIAN_POINT('Ctrl Pts',(-5.24907570922655,31.8261445668759,
18.8864847381601));
#164519=CARTESIAN_POINT('Ctrl Pts',(19.4842484552599,54.7290285766324,-2.12588332220932));
#164520=CARTESIAN_POINT('Ctrl Pts',(19.8354583979083,54.6336094455641,1.09304299939541));
#164521=CARTESIAN_POINT('Ctrl Pts',(18.911655612618,54.4427711834275,7.70515508969184));
#164522=CARTESIAN_POINT('Ctrl Pts',(12.9701980791939,54.1565137902227,15.7725856432709));
#164523=CARTESIAN_POINT('Ctrl Pts',(3.90915673857621,53.8702563970178,20.042766622177));
#164524=CARTESIAN_POINT('Ctrl Pts',(-6.09346889584789,53.5839990038129,
19.4903521308955));
#164525=CARTESIAN_POINT('Ctrl Pts',(-14.6292678697472,53.2977416106081,
14.2471529655649));
#164526=CARTESIAN_POINT('Ctrl Pts',(-19.6447011210637,53.0114842174032,
5.57552532151993));
#164527=CARTESIAN_POINT('Ctrl Pts',(-19.932476967658,52.7252268241984,-4.43796305559608));
#164528=CARTESIAN_POINT('Ctrl Pts',(-15.4234987569977,52.4389694309935,
-13.3833954996328));
#164529=CARTESIAN_POINT('Ctrl Pts',(-7.20278574910955,52.1527120377887,
-19.1081000716486));
#164530=CARTESIAN_POINT('Ctrl Pts',(2.7512846542039,51.8664546445838,-20.2343745810451));
#164531=CARTESIAN_POINT('Ctrl Pts',(12.0432573230443,51.5801972513789,-16.4911959355728));
#164532=CARTESIAN_POINT('Ctrl Pts',(18.4369828824295,51.293939858174,-8.77936155324705));
#164533=CARTESIAN_POINT('Ctrl Pts',(20.3937983068062,51.0076824649692,1.04524937278667));
#164534=CARTESIAN_POINT('Ctrl Pts',(17.442787935738,50.7214250717643,10.6183188590008));
#164535=CARTESIAN_POINT('Ctrl Pts',(10.2941219856521,50.4351676785594,17.6360596477387));
#164536=CARTESIAN_POINT('Ctrl Pts',(0.668146398647312,50.1489102853546,
20.4096332452217));
#164537=CARTESIAN_POINT('Ctrl Pts',(-9.11862039271476,49.8626528921497,
18.2715710711487));
#164538=CARTESIAN_POINT('Ctrl Pts',(-16.7109655795463,49.5763954989448,
11.7364039495027));
#164539=CARTESIAN_POINT('Ctrl Pts',(-20.2817698466404,49.29013810574,2.37683816578823));
#164540=CARTESIAN_POINT('Ctrl Pts',(-18.9717091389687,49.0038807125351,
-7.55472039892717));
#164541=CARTESIAN_POINT('Ctrl Pts',(-13.0960532321718,48.7176233193303,
-15.6682142461347));
#164542=CARTESIAN_POINT('Ctrl Pts',(-4.06879526501619,48.4313659261255,
-20.0111082402));
#164543=CARTESIAN_POINT('Ctrl Pts',(5.93762973432133,48.1451085329206,-19.5382727247972));
#164544=CARTESIAN_POINT('Ctrl Pts',(14.5151474282259,47.8588511397157,-14.3634968949836));
#164545=CARTESIAN_POINT('Ctrl Pts',(19.5995540470623,47.5725937465108,-5.73210511764381));
#164546=CARTESIAN_POINT('Ctrl Pts',(19.9672728293946,47.286336353306,4.27873388709882));
#164547=CARTESIAN_POINT('Ctrl Pts',(15.5298112157868,47.0000789601011,13.2598835410808));
#164548=CARTESIAN_POINT('Ctrl Pts',(7.35505683079602,46.7138215668962,19.0500049064771));
#164549=CARTESIAN_POINT('Ctrl Pts',(-2.58971267827268,46.4275641736914,
20.2556889827221));
#164550=CARTESIAN_POINT('Ctrl Pts',(-11.9112605436505,46.1413067804865,
16.5867845040042));
#164551=CARTESIAN_POINT('Ctrl Pts',(-18.3663300398612,45.8550493872817,
8.92622365772668));
#164552=CARTESIAN_POINT('Ctrl Pts',(-20.401490527521,45.5687919940768,-0.882458030954929));
#164553=CARTESIAN_POINT('Ctrl Pts',(-17.5269749081496,45.2825346008719,
-10.4787737111747));
#164554=CARTESIAN_POINT('Ctrl Pts',(-10.4345434546898,44.9962772076671,
-17.5533430096121));
#164555=CARTESIAN_POINT('Ctrl Pts',(-0.831009755139143,44.7100198144622,
-20.4036509161419));
#164556=CARTESIAN_POINT('Ctrl Pts',(8.97250878051982,44.4237624212574,-18.3437628120407));
#164557=CARTESIAN_POINT('Ctrl Pts',(16.616767828721,44.1375050280525,-11.8693965662664));
#164558=CARTESIAN_POINT('Ctrl Pts',(20.2621549379,43.8512476348476,-2.5386266352983));
#164559=CARTESIAN_POINT('Ctrl Pts',(19.0313974417944,43.5649902416428,7.40307093937211));
#164560=CARTESIAN_POINT('Ctrl Pts',(13.2206805953012,43.2787328484379,15.5631986595924));
#164561=CARTESIAN_POINT('Ctrl Pts',(4.22836975939536,42.992475455233,19.9779988261773));
#164562=CARTESIAN_POINT('Ctrl Pts',(-5.7815101581119,42.7062180620282,19.5850373554038));
#164563=CARTESIAN_POINT('Ctrl Pts',(-14.4000533863935,42.4199606688233,
14.4788815310413));
#164564=CARTESIAN_POINT('Ctrl Pts',(-19.5531832442276,42.1337032756185,
5.88834212139276));
#164565=CARTESIAN_POINT('Ctrl Pts',(-20.0007845299679,41.8474458824136,
-4.11924339007953));
#164566=CARTESIAN_POINT('Ctrl Pts',(-15.6351407346112,41.5611884892087,
-13.1355213878175));
#164567=CARTESIAN_POINT('Ctrl Pts',(-7.50685632281498,41.2749310960039,
-18.990699199069));
#164568=CARTESIAN_POINT('Ctrl Pts',(2.42797418801882,40.988673702799,-20.275711806574));
#164569=CARTESIAN_POINT('Ctrl Pts',(11.778505877972,40.7024163095941,-16.6813173101961));
#164570=CARTESIAN_POINT('Ctrl Pts',(18.2945069826475,40.4161589163894,-9.07251686043413));
#164571=CARTESIAN_POINT('Ctrl Pts',(20.4078834995962,40.1299015231844,0.719610302654397));
#164572=CARTESIAN_POINT('Ctrl Pts',(17.6100454228095,39.8436441299796,10.3385612213511));
#164573=CARTESIAN_POINT('Ctrl Pts',(10.5743003587843,39.5573867367747,17.4695082885356));
#164574=CARTESIAN_POINT('Ctrl Pts',(0.993820156467551,39.2711293435698,
20.3963690253115));
#164575=CARTESIAN_POINT('Ctrl Pts',(-8.82582566331469,38.984871950365,18.4147861590682));
#164576=CARTESIAN_POINT('Ctrl Pts',(-16.5215117003454,38.6986145571601,
12.0016331826417));
#164577=CARTESIAN_POINT('Ctrl Pts',(-20.2412494541613,38.4123571639553,
2.70025340752747));
#164578=CARTESIAN_POINT('Ctrl Pts',(-19.0898735652784,38.1260997707503,
-7.25094994957927));
#164579=CARTESIAN_POINT('Ctrl Pts',(-13.3444658841383,37.8398423775456,
-15.4571917950747));
#164580=CARTESIAN_POINT('Ctrl Pts',(-4.38767493189203,37.5535849843406,
-19.9436169400549));
#164581=CARTESIAN_POINT('Ctrl Pts',(5.62502233286113,37.2673275911359,-19.6305545396266));
#164582=CARTESIAN_POINT('Ctrl Pts',(14.2840421581553,36.9810701979309,-14.5933439584875));
#164583=CARTESIAN_POINT('Ctrl Pts',(19.5055670131628,36.694812804726,-6.04420406418323));
#164584=CARTESIAN_POINT('Ctrl Pts',(20.033022332603,36.4085554115212,3.95949050206097));
#164585=CARTESIAN_POINT('Ctrl Pts',(15.7394743404435,36.1222980183163,13.0103226263072));
#164586=CARTESIAN_POINT('Ctrl Pts',(7.65817778021698,35.8360406251115,18.9301838197395));
#164587=CARTESIAN_POINT('Ctrl Pts',(-2.26608126017527,35.5497832319066,
20.2944433614791));
#164588=CARTESIAN_POINT('Ctrl Pts',(-11.6450005789278,35.2635258387017,
16.7747872894531));
#164589=CARTESIAN_POINT('Ctrl Pts',(-18.2215195097566,34.9772684454969,
9.2182328615669));
#164590=CARTESIAN_POINT('Ctrl Pts',(-20.4129749654698,34.691011052292,-0.556718055753438));
#164591=CARTESIAN_POINT('Ctrl Pts',(-17.6919975787392,34.4047536590871,
-10.1976876089435));
#164592=CARTESIAN_POINT('Ctrl Pts',(-10.7133771925845,34.1184962658823,
-17.3845660899578));
#164593=CARTESIAN_POINT('Ctrl Pts',(-1.15658031064088,33.8322388726774,
-20.3877776163586));
#164594=CARTESIAN_POINT('Ctrl Pts',(8.67860639373843,33.5459814794727,-18.4846573084111));
#164595=CARTESIAN_POINT('Ctrl Pts',(16.4251514758282,33.2597240862677,-12.1330641235064));
#164596=CARTESIAN_POINT('Ctrl Pts',(20.2191578770462,32.9734666930628,-2.86179036864081));
#164597=CARTESIAN_POINT('Ctrl Pts',(19.1469281048403,32.6872092998579,7.09853114565834));
#164598=CARTESIAN_POINT('Ctrl Pts',(13.4678139881271,32.4009519066531,15.3498691352418));
#164599=CARTESIAN_POINT('Ctrl Pts',(4.5458403758454,32.1146945134482,19.9086782143819));
#164600=CARTESIAN_POINT('Ctrl Pts',(-2.12863576871351,31.9238562513117,
19.7511787652746));
#164601=CARTESIAN_POINT('Ctrl Pts',(-5.24841461006088,31.8284371202434,
18.8841060642764));
#164602=CARTESIAN_POINT('Origin',(12.0834914840588,24.003,-0.508));
#164603=CARTESIAN_POINT('',(18.3922562150709,24.003,-0.508));
#164604=CARTESIAN_POINT('',(-49.9676933741723,24.003,-0.508));
#164605=CARTESIAN_POINT('Origin',(18.3919966385218,24.5029938271689,-0.516727424716505));
#164606=CARTESIAN_POINT('Origin',(-12.0834914840588,24.003,-0.508));
#164607=CARTESIAN_POINT('',(-18.3922562150709,24.003,-0.508));
#164608=CARTESIAN_POINT('Origin',(-18.3919962618922,24.5029933582155,-0.516727416530888));
#164609=CARTESIAN_POINT('',(-49.9676933741723,24.003,-0.508));
#164610=CARTESIAN_POINT('Origin',(-49.9676933741723,24.003,0.));
#164611=CARTESIAN_POINT('',(-18.3922562150709,24.003,0.508));
#164612=CARTESIAN_POINT('Origin',(0.,24.003,0.));
#164613=CARTESIAN_POINT('',(-46.9045473028569,24.003,0.507999999999999));
#164614=CARTESIAN_POINT('',(-49.9676933741723,24.003,0.508));
#164615=CARTESIAN_POINT('',(-33.5257337111778,24.003,32.8073132214928));
#164616=CARTESIAN_POINT('Origin',(0.,24.003,0.));
#164617=CARTESIAN_POINT('',(-13.3644993358397,24.003,12.6460788461544));
#164618=CARTESIAN_POINT('',(-8.90352901363059,24.003,8.18510852394521));
#164619=CARTESIAN_POINT('',(-12.6460788461542,24.003,13.3644993358399));
#164620=CARTESIAN_POINT('Origin',(0.,24.003,0.));
#164621=CARTESIAN_POINT('',(-32.8073132214922,24.003,33.5257337111783));
#164622=CARTESIAN_POINT('',(-32.8073132214922,24.003,33.5257337111783));
#164623=CARTESIAN_POINT('',(-0.507999999999689,24.003,46.9045473028569));
#164624=CARTESIAN_POINT('Origin',(3.32481807002059E-31,24.003,3.32481807002059E-31));
#164625=CARTESIAN_POINT('',(-0.50799999999987,24.003,0.));
#164626=CARTESIAN_POINT('',(0.508000000000493,24.003,46.904547302857));
#164627=CARTESIAN_POINT('',(0.508000000000494,24.003,0.));
#164628=CARTESIAN_POINT('',(32.8073132214929,24.003,33.5257337111776));
#164629=CARTESIAN_POINT('Origin',(0.,24.003,0.));
#164630=CARTESIAN_POINT('',(12.6460788461545,24.003,13.3644993358397));
#164631=CARTESIAN_POINT('',(8.18510852394526,24.003,8.90352901363056));
#164632=CARTESIAN_POINT('',(13.36449933584,24.003,12.6460788461541));
#164633=CARTESIAN_POINT('Origin',(0.,24.003,0.));
#164634=CARTESIAN_POINT('',(33.5257337111785,24.0029999999999,32.8073132214922));
#164635=CARTESIAN_POINT('',(33.5257337111785,24.003,32.8073132214922));
#164636=CARTESIAN_POINT('',(46.9045473028569,24.003,0.508));
#164637=CARTESIAN_POINT('Origin',(0.,24.0029999999999,0.));
#164638=CARTESIAN_POINT('',(18.3922562150709,24.003,0.508));
#164639=CARTESIAN_POINT('',(-49.9676933741723,24.003,0.508));
#164640=CARTESIAN_POINT('Origin',(0.,24.003,0.));
#164641=CARTESIAN_POINT('Origin',(0.,24.503,0.));
#164642=CARTESIAN_POINT('Origin',(-18.3919966385219,24.502993827169,0.516727424716509));
#164643=CARTESIAN_POINT('Origin',(0.,24.503,0.));
#164644=CARTESIAN_POINT('Origin',(18.3919962618921,24.5029933582154,0.516727416530885));
#164645=CARTESIAN_POINT('Ctrl Pts',(4.55156817900642,52.0839261505311,19.0690691497194));
#164646=CARTESIAN_POINT('Ctrl Pts',(1.40386317387558,51.9885869225538,19.8203902459809));
#164647=CARTESIAN_POINT('Ctrl Pts',(-5.26763185562588,51.7979084665993,
19.7337571402889));
#164648=CARTESIAN_POINT('Ctrl Pts',(-14.0133545070679,51.5118907826674,
14.8585471880017));
#164649=CARTESIAN_POINT('Ctrl Pts',(-19.3905261350575,51.2258730987355,
6.41492866250848));
#164650=CARTESIAN_POINT('Ctrl Pts',(-20.109810062967,50.9398554148036,-3.57064039432099));
#164651=CARTESIAN_POINT('Ctrl Pts',(-15.9971253214867,50.6538377308717,
-12.6979801411406));
#164652=CARTESIAN_POINT('Ctrl Pts',(-8.04121094733082,50.3678200469398,
-18.7747028127674));
#164653=CARTESIAN_POINT('Ctrl Pts',(1.84677603407831,50.0818023630081,-20.3405604525939));
#164654=CARTESIAN_POINT('Ctrl Pts',(11.2910070038031,49.795784679076,-17.0194758109046));
#164655=CARTESIAN_POINT('Ctrl Pts',(18.0225073459559,49.5097669951442,-9.60930018931658));
#164656=CARTESIAN_POINT('Ctrl Pts',(20.423939085836,49.2237493112122,0.109577567659922));
#164657=CARTESIAN_POINT('Ctrl Pts',(17.91835844271,48.9377316272804,9.80213398145383));
#164658=CARTESIAN_POINT('Ctrl Pts',(11.1077417659072,48.6517139433485,17.1396444529813));
#164659=CARTESIAN_POINT('Ctrl Pts',(1.6284006118405,48.3656962594167,20.3592160411455));
#164660=CARTESIAN_POINT('Ctrl Pts',(-8.24217799068105,48.0796785754847,
18.6873181477502));
#164661=CARTESIAN_POINT('Ctrl Pts',(-16.1325052533497,47.7936608915529,
12.5256390151496));
#164662=CARTESIAN_POINT('Ctrl Pts',(-20.146865906276,47.5076432076209,3.35457211097593));
#164663=CARTESIAN_POINT('Ctrl Pts',(-19.3207765349344,47.2216255236891,
-6.62245819279375));
#164664=CARTESIAN_POINT('Ctrl Pts',(-13.8527120492735,46.9356078397572,
-15.0083885959309));
#164665=CARTESIAN_POINT('Ctrl Pts',(-5.05641975063352,46.6495901558253,
-19.7884304130578));
#164666=CARTESIAN_POINT('Ctrl Pts',(4.95471888809429,46.3635724718934,-19.8141393912687));
#164667=CARTESIAN_POINT('Ctrl Pts',(13.7754456472592,46.0775547879615,-15.0793387209722));
#164668=CARTESIAN_POINT('Ctrl Pts',(19.2865085037628,45.7915371040297,-6.72160313945593));
#164669=CARTESIAN_POINT('Ctrl Pts',(20.1638293709693,45.5055194200977,3.25105277532722));
#164670=CARTESIAN_POINT('Ctrl Pts',(16.1966247061302,45.2195017361659,12.4426165722584));
#164671=CARTESIAN_POINT('Ctrl Pts',(8.33804799799026,44.9334840522339,18.6447395966312));
#164672=CARTESIAN_POINT('Ctrl Pts',(-1.52381318889717,44.6474663683021,
20.3673108781014));
#164673=CARTESIAN_POINT('Ctrl Pts',(-11.0195657480682,44.3614486843702,
17.1964685259715));
#164674=CARTESIAN_POINT('Ctrl Pts',(-17.8677771767197,44.0754310004384,
9.89403344465002));
#164675=CARTESIAN_POINT('Ctrl Pts',(-20.4231084620833,43.7894133165064,
0.21447560816814));
#164676=CARTESIAN_POINT('Ctrl Pts',(-18.071620286179,43.5033956325746,-9.51661175381702));
#164677=CARTESIAN_POINT('Ctrl Pts',(-11.3782769866108,43.2173779486426,
-16.9612550200911));
#164678=CARTESIAN_POINT('Ctrl Pts',(-1.9512092367546,42.9313602647108,-20.3308175328751));
#164679=CARTESIAN_POINT('Ctrl Pts',(7.94465254970708,42.6453425807789,-18.8157342377349));
#164680=CARTESIAN_POINT('Ctrl Pts',(15.9317463434604,42.359324896847,-12.7800163336468));
#164681=CARTESIAN_POINT('Ctrl Pts',(20.0911072945169,42.0733072129151,-3.67379459426543));
#164682=CARTESIAN_POINT('Ctrl Pts',(19.4234147901971,41.7872895289832,6.31508645456209));
#164683=CARTESIAN_POINT('Ctrl Pts',(14.0890874357509,41.5012718450514,14.7867161421463));
#164684=CARTESIAN_POINT('Ctrl Pts',(5.36974116756858,41.2152541611194,19.7057158924501));
#164685=CARTESIAN_POINT('Ctrl Pts',(-4.63972949631883,40.9292364771876,
19.8902556354018));
#164686=CARTESIAN_POINT('Ctrl Pts',(-13.5344670611836,40.6432187932557,
15.2959981828706));
#164687=CARTESIAN_POINT('Ctrl Pts',(-19.1774378101796,40.3572011093238,
7.02675160207981));
#164688=CARTESIAN_POINT('Ctrl Pts',(-20.2128716977236,40.0711834253919,
-2.93072973370433));
#164689=CARTESIAN_POINT('Ctrl Pts',(-16.391997232456,39.78516574146,-12.1840791926085));
#164690=CARTESIAN_POINT('Ctrl Pts',(-8.63281087021374,39.4991480575282,
-18.5101036064048));
#164691=CARTESIAN_POINT('Ctrl Pts',(1.20047917033355,39.2131303735962,-20.388923679344));
#164692=CARTESIAN_POINT('Ctrl Pts',(10.7453442354663,38.9271126896644,-17.3691374656916));
#164693=CARTESIAN_POINT('Ctrl Pts',(17.7085521395347,38.6410950057324,-10.1762733926574));
#164694=CARTESIAN_POINT('Ctrl Pts',(20.417135022562,38.3550773218006,-0.538476100078764));
#164695=CARTESIAN_POINT('Ctrl Pts',(18.2203336122712,38.0690596378687,9.22869449600101));
#164696=CARTESIAN_POINT('Ctrl Pts',(11.6459474807784,37.7830419539368,16.7785954808624));
#164697=CARTESIAN_POINT('Ctrl Pts',(2.27352686579039,37.4970242700049,20.2973011664126));
#164698=CARTESIAN_POINT('Ctrl Pts',(-7.64512724273414,37.211006586073,18.9394136253598));
#164699=CARTESIAN_POINT('Ctrl Pts',(-15.7269767710525,36.9249889021412,
13.0311764889123));
#164700=CARTESIAN_POINT('Ctrl Pts',(-20.0302910299972,36.6389712182093,
3.99209222467112));
#164701=CARTESIAN_POINT('Ctrl Pts',(-19.5211634351657,36.3529535342774,
-6.00612496078596));
#164702=CARTESIAN_POINT('Ctrl Pts',(-14.3219160862035,36.0669358503455,
-14.5613213338043));
#164703=CARTESIAN_POINT('Ctrl Pts',(-5.68171080823791,35.7809181664136,
-19.6180406952307));
#164704=CARTESIAN_POINT('Ctrl Pts',(4.32357209120954,35.4949004824817,-19.9613647896459));
#164705=CARTESIAN_POINT('Ctrl Pts',(13.2900813861324,35.2088827985499,-15.5088070217271));
#164706=CARTESIAN_POINT('Ctrl Pts',(19.0635393648486,34.922865114618,-7.33013127236921));
#164707=CARTESIAN_POINT('Ctrl Pts',(20.2568258479795,34.6368474306861,2.60966912218976));
#164708=CARTESIAN_POINT('Ctrl Pts',(16.5832429750661,34.3508297467542,11.9224742206728));
#164709=CARTESIAN_POINT('Ctrl Pts',(8.92540115930387,34.0648120628223,18.3708087469579));
#164710=CARTESIAN_POINT('Ctrl Pts',(-0.876844177234845,33.7787943788904,
20.4054022090749));
#164711=CARTESIAN_POINT('Ctrl Pts',(-10.4684152624767,33.4927766949586,
17.5374371860823));
#164712=CARTESIAN_POINT('Ctrl Pts',(-17.5448741099442,33.2067590110266,
10.4559451272518));
#164713=CARTESIAN_POINT('Ctrl Pts',(-20.4060120284528,32.9207413270948,
0.862353953033173));
#164714=CARTESIAN_POINT('Ctrl Pts',(-18.3644797802715,32.6347236431628,
-8.93847982641409));
#164715=CARTESIAN_POINT('Ctrl Pts',(-11.9106471574553,32.348705959231,-16.5916606313761));
#164716=CARTESIAN_POINT('Ctrl Pts',(-2.59535027396708,32.0626882752991,
-20.2587781109716));
#164717=CARTESIAN_POINT('Ctrl Pts',(7.34383368403819,31.7766705913672,-19.058119538942));
#164718=CARTESIAN_POINT('Ctrl Pts',(15.5179317080661,31.4906529074353,-13.2794700414826));
#164719=CARTESIAN_POINT('Ctrl Pts',(19.9651134630054,31.2046352235034,-4.30852186342688));
#164720=CARTESIAN_POINT('Ctrl Pts',(19.7294718512972,31.0139567675488,2.35937317582622));
#164721=CARTESIAN_POINT('Ctrl Pts',(18.8270212698782,30.9186175395716,5.46712367049435));
#164722=CARTESIAN_POINT('Ctrl Pts',(4.60923255731251,52.3132679336935,19.3106575373144));
#164723=CARTESIAN_POINT('Ctrl Pts',(1.42140909460986,52.2179287057162,20.0715544494397));
#164724=CARTESIAN_POINT('Ctrl Pts',(-5.33422871709462,52.0272502497616,
19.9837682570995));
#164725=CARTESIAN_POINT('Ctrl Pts',(-14.1909763261272,51.7412325658298,
15.0468197581863));
#164726=CARTESIAN_POINT('Ctrl Pts',(-19.6361762962204,51.4552148818979,
6.49620275584759));
#164727=CARTESIAN_POINT('Ctrl Pts',(-20.3646244914297,51.169197197966,-3.61587899466143));
#164728=CARTESIAN_POINT('Ctrl Pts',(-16.1998053949433,50.8831795140341,
-12.8588687459663));
#164729=CARTESIAN_POINT('Ctrl Pts',(-8.14309981870949,50.5971618301022,
-19.012583483815));
#164730=CARTESIAN_POINT('Ctrl Pts',(1.87017738018346,50.3111441461704,-20.5982819730884));
#164731=CARTESIAN_POINT('Ctrl Pts',(11.4340664992166,50.0251264622384,-17.2351176851857));
#164732=CARTESIAN_POINT('Ctrl Pts',(18.2508586308826,49.7391087783066,-9.73105307981533));
#164733=CARTESIAN_POINT('Ctrl Pts',(20.6827164568402,49.4530910943746,0.110965989105271));
#164734=CARTESIAN_POINT('Ctrl Pts',(18.1453897302164,49.1670734104428,9.9263300366759));
#164735=CARTESIAN_POINT('Ctrl Pts',(11.2484802294543,48.8810557265108,17.356809069518));
#164736=CARTESIAN_POINT('Ctrl Pts',(1.64903298565068,48.595038042579,20.617173612469));
#164737=CARTESIAN_POINT('Ctrl Pts',(-8.34660895671389,48.3090203586471,
18.924092262145));
#164738=CARTESIAN_POINT('Ctrl Pts',(-16.3369090857883,48.0230026747153,
12.684342741761));
#164739=CARTESIAN_POINT('Ctrl Pts',(-20.4021329447687,47.7369849907833,
3.39707557978788));
#164740=CARTESIAN_POINT('Ctrl Pts',(-19.5655767587977,47.4509673068515,
-6.706366790627));
#164741=CARTESIAN_POINT('Ctrl Pts',(-14.028230204773,47.1649496229196,-15.1985495301968));
#164742=CARTESIAN_POINT('Ctrl Pts',(-5.12048615526843,46.8789319389877,
-20.0391559586575));
#164743=CARTESIAN_POINT('Ctrl Pts',(5.01749671154811,46.5929142550558,-20.0651906774713));
#164744=CARTESIAN_POINT('Ctrl Pts',(13.9499848125809,46.3068965711239,-15.2703986154856));
#164745=CARTESIAN_POINT('Ctrl Pts',(19.5308745430877,46.020878887192,-6.80676793416394));
#164746=CARTESIAN_POINT('Ctrl Pts',(20.4193113376518,45.7348612032601,3.2922446214464));
#164747=CARTESIAN_POINT('Ctrl Pts',(16.4018409602723,45.4488435193283,12.600268380043));
#164748=CARTESIAN_POINT('Ctrl Pts',(8.44369364999015,45.1628258353963,18.8809742250915));
#164749=CARTESIAN_POINT('Ctrl Pts',(-1.54312037421536,44.8768081514645,
20.6253710185031));
#164750=CARTESIAN_POINT('Ctrl Pts',(-11.1591870609201,44.5907904675326,
17.4143531111663));
#164751=CARTESIAN_POINT('Ctrl Pts',(-18.094167450551,44.3047727836007,10.0193939144315));
#164752=CARTESIAN_POINT('Ctrl Pts',(-20.6818755751639,44.0187550996688,
0.217193080586861));
#164753=CARTESIAN_POINT('Ctrl Pts',(-18.3005933153748,43.7327374157369,
-9.63719017381711));
#164754=CARTESIAN_POINT('Ctrl Pts',(-11.5224432820172,43.446719731805,-17.1761593772771));
#164755=CARTESIAN_POINT('Ctrl Pts',(-1.97593166243974,43.1607020478732,
-20.5884152912833));
#164756=CARTESIAN_POINT('Ctrl Pts',(8.04531375946063,42.8746843639413,-19.0541354212884));
#164757=CARTESIAN_POINT('Ctrl Pts',(16.1336065066815,42.5886666800094,-12.9419431009617));
#164758=CARTESIAN_POINT('Ctrl Pts',(20.345667849922,42.3026489960775,-3.72034271023788));
#164759=CARTESIAN_POINT('Ctrl Pts',(19.6695154746628,42.0166313121456,6.3951005569079));
#164760=CARTESIAN_POINT('Ctrl Pts',(14.2676005395942,41.7306136282138,14.9740684178862));
#164761=CARTESIAN_POINT('Ctrl Pts',(5.43777745217748,41.4445959442818,19.955393419363));
#164762=CARTESIAN_POINT('Ctrl Pts',(-4.69851630683148,41.15857826035,20.1422713380444));
#164763=CARTESIAN_POINT('Ctrl Pts',(-13.7059529530113,40.8725605764181,
15.4898032198865));
#164764=CARTESIAN_POINT('Ctrl Pts',(-19.4204218900834,40.5865428924862,
7.11578272238087));
#164765=CARTESIAN_POINT('Ctrl Pts',(-20.4689750458506,40.3005252085543,
-2.96786298762703));
#164766=CARTESIAN_POINT('Ctrl Pts',(-16.5996889170668,40.0145075246224,
-12.3384552516729));
#164767=CARTESIAN_POINT('Ctrl Pts',(-8.74219125913972,39.7284898406906,
-18.7446323551485));
#164768=CARTESIAN_POINT('Ctrl Pts',(1.21568961343509,39.4424721567586,-20.6472576606339));
#164769=CARTESIAN_POINT('Ctrl Pts',(10.881491076778,39.1564544728268,-17.5892098198619));
#164770=CARTESIAN_POINT('Ctrl Pts',(17.9329249828016,38.8704367888948,-10.3052099300404));
#164771=CARTESIAN_POINT('Ctrl Pts',(20.6758264503142,38.584419104963,-0.545298759137919));
#164772=CARTESIAN_POINT('Ctrl Pts',(18.451190885391,38.2984014210311,9.34562491513086));
#164773=CARTESIAN_POINT('Ctrl Pts',(11.793505244297,38.0123837370992,16.9911854850659));
#164774=CARTESIAN_POINT('Ctrl Pts',(2.30233315571101,37.7263660531673,20.5544742621044));
#164775=CARTESIAN_POINT('Ctrl Pts',(-7.74199337401609,37.4403483692355,
19.1793818650155));
#164776=CARTESIAN_POINT('Ctrl Pts',(-15.9262424403617,37.1543306853035,
13.1962855333568));
#164777=CARTESIAN_POINT('Ctrl Pts',(-20.2840810244325,36.8683130013717,
4.04267326999561));
#164778=CARTESIAN_POINT('Ctrl Pts',(-19.7685026253582,36.5822953174397,
-6.08222442473971));
#164779=CARTESIAN_POINT('Ctrl Pts',(-14.5033792009913,36.2962776335079,
-14.7458177885191));
#164780=CARTESIAN_POINT('Ctrl Pts',(-5.75369984528409,36.010259949576,-19.866607348141));
#164781=CARTESIAN_POINT('Ctrl Pts',(4.37835309025404,35.7242422656441,-20.2142814714714));
#164782=CARTESIAN_POINT('Ctrl Pts',(13.4584708340718,35.4382245817122,-15.7053084043649));
#164783=CARTESIAN_POINT('Ctrl Pts',(19.3050803194561,35.1522068977803,-7.42300632370911));
#164784=CARTESIAN_POINT('Ctrl Pts',(20.5134861022172,34.8661892138485,2.64273447182919));
#164785=CARTESIAN_POINT('Ctrl Pts',(16.7933578156689,34.5801715299166,12.073535597456));
#164786=CARTESIAN_POINT('Ctrl Pts',(9.03848873156375,34.2941538459847,18.6035727189121));
#164787=CARTESIAN_POINT('Ctrl Pts',(-0.887954012161699,34.0081361620528,
20.6639447143345));
#164788=CARTESIAN_POINT('Ctrl Pts',(-10.6010534327751,33.7221184781209,
17.7596424773162));
#164789=CARTESIAN_POINT('Ctrl Pts',(-17.7671728923755,33.436100794189,10.5884241388012));
#164790=CARTESIAN_POINT('Ctrl Pts',(-20.6645629427746,33.1500831102571,
0.873282348563049));
#164791=CARTESIAN_POINT('Ctrl Pts',(-18.5971625945114,32.8640654263253,
-9.05173733709777));
#164792=CARTESIAN_POINT('Ctrl Pts',(-12.0615604165446,32.5780477423934,
-16.801873722239));
#164793=CARTESIAN_POINT('Ctrl Pts',(-2.62823083291946,32.2920300584615,
-20.5154798693539));
#164794=CARTESIAN_POINT('Ctrl Pts',(7.4368756648301,32.0060123745296,-19.2995582883958));
#164795=CARTESIAN_POINT('Ctrl Pts',(15.714562169654,31.7199946905976,-13.4477927460282));
#164796=CARTESIAN_POINT('Ctrl Pts',(20.2180489270461,31.4339770066659,-4.36296772201048));
#164797=CARTESIAN_POINT('Ctrl Pts',(19.9794957115804,31.2432985507112,2.38902761432437));
#164798=CARTESIAN_POINT('Ctrl Pts',(19.0655431230475,31.1479593227339,5.53638733417749));
#164799=CARTESIAN_POINT('Ctrl Pts',(4.64333233892574,52.6488033167397,19.453520627133));
#164800=CARTESIAN_POINT('Ctrl Pts',(1.43191255171456,52.5534640887624,20.2200497113865));
#164801=CARTESIAN_POINT('Ctrl Pts',(-5.3736849545451,52.3627856328078,20.1316112074426));
#164802=CARTESIAN_POINT('Ctrl Pts',(-14.2959676280389,52.0767679488759,
15.1581397783133));
#164803=CARTESIAN_POINT('Ctrl Pts',(-19.7814470659129,51.790750264944,6.54426275331887));
#164804=CARTESIAN_POINT('Ctrl Pts',(-20.5152870813745,51.5047325810121,
-3.64262988858884));
#164805=CARTESIAN_POINT('Ctrl Pts',(-16.3196544835113,51.2187148970802,
-12.9540013917531));
#164806=CARTESIAN_POINT('Ctrl Pts',(-8.20334437990304,50.9326972131483,
-19.1532424915399));
#164807=CARTESIAN_POINT('Ctrl Pts',(1.88401344989288,50.6466795292165,-20.7506723562449));
#164808=CARTESIAN_POINT('Ctrl Pts',(11.5186580425973,50.3606618452845,-17.3626266562233));
#164809=CARTESIAN_POINT('Ctrl Pts',(18.3858822998485,50.0746441613527,-9.80304543505084));
#164810=CARTESIAN_POINT('Ctrl Pts',(20.8357314738652,49.7886264774207,0.111786940575481));
#164811=CARTESIAN_POINT('Ctrl Pts',(18.2796330978527,49.502608793489,9.99976708628127));
#164812=CARTESIAN_POINT('Ctrl Pts',(11.331698818293,49.216591109557,17.4852183473434));
#164813=CARTESIAN_POINT('Ctrl Pts',(1.66123287578963,48.9305734256252,20.7697037433684));
#164814=CARTESIAN_POINT('Ctrl Pts',(-8.40835890365438,48.6445557416932,
19.0640966260628));
#164815=CARTESIAN_POINT('Ctrl Pts',(-16.4577729308274,48.3585380577614,
12.7781841429669));
#164816=CARTESIAN_POINT('Ctrl Pts',(-20.5530721606317,48.0725203738295,
3.4222078502986));
#164817=CARTESIAN_POINT('Ctrl Pts',(-19.7103269579775,47.7865026898976,
-6.75598188461189));
#164818=CARTESIAN_POINT('Ctrl Pts',(-14.1320139645819,47.5004850059657,
-15.3109915553079));
#164819=CARTESIAN_POINT('Ctrl Pts',(-5.15836857499125,47.2144673220338,
-20.1874097951999));
#164820=CARTESIAN_POINT('Ctrl Pts',(5.05461719399599,46.928449638102,-20.2136371242631));
#164821=CARTESIAN_POINT('Ctrl Pts',(14.0531896966847,46.64243195417,-15.3833721950568));
#164822=CARTESIAN_POINT('Ctrl Pts',(19.6753680081751,46.3564142702382,-6.85712581663851));
#164823=CARTESIAN_POINT('Ctrl Pts',(20.5703776426178,46.0703965863062,3.31660133072865));
#164824=CARTESIAN_POINT('Ctrl Pts',(16.5231851852312,45.7843789023745,12.6934877817289));
#164825=CARTESIAN_POINT('Ctrl Pts',(8.50616184878831,45.4983612184424,19.0206595926901));
#164826=CARTESIAN_POINT('Ctrl Pts',(-1.55453669914413,45.2123435345107,
20.7779617957709));
#164827=CARTESIAN_POINT('Ctrl Pts',(-11.2417450437933,44.9263258505787,
17.5431881112477));
#164828=CARTESIAN_POINT('Ctrl Pts',(-18.2280318582659,44.6403081666469,
10.0935194709503));
#164829=CARTESIAN_POINT('Ctrl Pts',(-20.8348843848739,44.3542904827149,
0.218799920093125));
#164830=CARTESIAN_POINT('Ctrl Pts',(-18.4359849044981,44.0682727987831,
-9.70848810770543));
#164831=CARTESIAN_POINT('Ctrl Pts',(-11.6076887098374,43.7822551148512,
-17.3032321706586));
#164832=CARTESIAN_POINT('Ctrl Pts',(-1.99055001514377,43.4962374309193,
-20.7407326624078));
#164833=CARTESIAN_POINT('Ctrl Pts',(8.10483466111215,43.2102197469874,-19.1951018713702));
#164834=CARTESIAN_POINT('Ctrl Pts',(16.2529662774598,42.9242020630555,-13.0376902831752));
#164835=CARTESIAN_POINT('Ctrl Pts',(20.4961893250733,42.6381843791236,-3.74786657806784));
#164836=CARTESIAN_POINT('Ctrl Pts',(19.8150346341516,42.3521666951918,6.44241283865101));
#164837=CARTESIAN_POINT('Ctrl Pts',(14.3731552107868,42.0661490112599,15.0848496851271));
#164838=CARTESIAN_POINT('Ctrl Pts',(5.47800725882155,41.780131327328,20.1030275632439));
#164839=CARTESIAN_POINT('Ctrl Pts',(-4.73327690602851,41.4941136433961,
20.2912880435695));
#164840=CARTESIAN_POINT('Ctrl Pts',(-13.8073524387427,41.2080959594642,
15.6044000002753));
#164841=CARTESIAN_POINT('Ctrl Pts',(-19.5640982035139,40.9220782755323,
7.16842676042032));
#164842=CARTESIAN_POINT('Ctrl Pts',(-20.6204087732399,40.6360605916004,
-2.98981985423077));
#164843=CARTESIAN_POINT('Ctrl Pts',(-16.7224968622903,40.3500429076686,
-12.4297377054744));
#164844=CARTESIAN_POINT('Ctrl Pts',(-8.80686780522739,40.0640252237367,
-18.8833090372844));
#164845=CARTESIAN_POINT('Ctrl Pts',(1.22468353761052,39.7780075398047,-20.8000103598244));
#164846=CARTESIAN_POINT('Ctrl Pts',(10.9619946071022,39.4919898558729,-17.71933844618));
#164847=CARTESIAN_POINT('Ctrl Pts',(18.0655964852611,39.205972171941,-10.3814500127871));
#164848=CARTESIAN_POINT('Ctrl Pts',(20.8287905073425,38.9199544880091,-0.549332992579338));
#164849=CARTESIAN_POINT('Ctrl Pts',(18.5876966266059,38.6339368040772,9.41476578869777));
#164850=CARTESIAN_POINT('Ctrl Pts',(11.8807560447954,38.3479191201454,17.1168898031858));
#164851=CARTESIAN_POINT('Ctrl Pts',(2.31936629443307,38.0619014362134,20.7065405304496));
#164852=CARTESIAN_POINT('Ctrl Pts',(-7.79927024847662,37.7758837522816,
19.3212749142897));
#164853=CARTESIAN_POINT('Ctrl Pts',(-16.0440680887234,37.4898660683496,
13.2939143937014));
#164854=CARTESIAN_POINT('Ctrl Pts',(-20.4341468674588,37.2038483844178,
4.07258180621913));
#164855=CARTESIAN_POINT('Ctrl Pts',(-19.914754112346,36.9178307004859,-6.12722198386726));
#164856=CARTESIAN_POINT('Ctrl Pts',(-14.6106782116652,36.631813016554,-14.8549104102657));
#164857=CARTESIAN_POINT('Ctrl Pts',(-5.79626691140908,36.3457953326221,
-20.013584634125));
#164858=CARTESIAN_POINT('Ctrl Pts',(4.41074505554152,36.0597776486903,-20.3638309231293));
#164859=CARTESIAN_POINT('Ctrl Pts',(13.5580393956172,35.7737599647584,-15.8214995364263));
#164860=CARTESIAN_POINT('Ctrl Pts',(19.4479033121684,35.4877422808265,-7.47792326659462));
#164861=CARTESIAN_POINT('Ctrl Pts',(20.6652491313042,35.2017245968946,2.66228597187207));
#164862=CARTESIAN_POINT('Ctrl Pts',(16.9175985642936,34.9157069129627,12.1628581172432));
#164863=CARTESIAN_POINT('Ctrl Pts',(9.10535734652004,34.6296892290308,18.7412058193745));
#164864=CARTESIAN_POINT('Ctrl Pts',(-0.894523277608621,34.3436715450989,
20.8168208542254));
#164865=CARTESIAN_POINT('Ctrl Pts',(-10.6794822325778,34.057653861167,17.8910320269573));
#164866=CARTESIAN_POINT('Ctrl Pts',(-17.8986181156775,33.7716361772352,
10.6667594448749));
#164867=CARTESIAN_POINT('Ctrl Pts',(-20.8174436915587,33.4856184933032,
0.879743180928813));
#164868=CARTESIAN_POINT('Ctrl Pts',(-18.7347482217545,33.1996008093714,
-9.11870418549036));
#164869=CARTESIAN_POINT('Ctrl Pts',(-12.1507944307111,32.9135831254395,
-16.9261770409427));
#164870=CARTESIAN_POINT('Ctrl Pts',(-2.64767485883582,32.6275654415076,
-20.6672585114316));
#164871=CARTESIAN_POINT('Ctrl Pts',(7.49189487208903,32.3415477575758,-19.442338702727));
#164872=CARTESIAN_POINT('Ctrl Pts',(15.8308224557999,32.0555300736438,-13.5472857921342));
#164873=CARTESIAN_POINT('Ctrl Pts',(20.3676247738314,31.769512389712,-4.3952384316145));
#164874=CARTESIAN_POINT('Ctrl Pts',(20.1273105017425,31.5788339337574,2.40668981240704));
#164875=CARTESIAN_POINT('Ctrl Pts',(19.2065928203126,31.4834947057801,5.57734634344297));
#164876=CARTESIAN_POINT('Ctrl Pts',(4.64333233892574,52.9868680783612,19.453520627133));
#164877=CARTESIAN_POINT('Ctrl Pts',(1.43216645743103,52.8915288503839,20.219989107003));
#164878=CARTESIAN_POINT('Ctrl Pts',(-5.37383257436395,52.7008503944293,
20.1316093913839));
#164879=CARTESIAN_POINT('Ctrl Pts',(-14.2958777283883,52.4148327104975,
15.1581103378228));
#164880=CARTESIAN_POINT('Ctrl Pts',(-19.7814585063189,52.1288150265655,
6.54426003062301));
#164881=CARTESIAN_POINT('Ctrl Pts',(-20.5152439165291,51.8427973426337,
-3.642628070496));
#164882=CARTESIAN_POINT('Ctrl Pts',(-16.3196433435216,51.5567796587018,
-12.9539841016434));
#164883=CARTESIAN_POINT('Ctrl Pts',(-8.2033297903966,51.27076197477,-19.1532195708586));
#164884=CARTESIAN_POINT('Ctrl Pts',(1.88400888321105,50.984744290838,-20.7506464644501));
#164885=CARTESIAN_POINT('Ctrl Pts',(11.5186449807812,50.6987266069061,-17.362605439778));
#164886=CARTESIAN_POINT('Ctrl Pts',(18.385859092255,50.4127089229742,-9.80303327747567));
#164887=CARTESIAN_POINT('Ctrl Pts',(20.8357060942045,50.1266912390423,0.111786760853765));
#164888=CARTESIAN_POINT('Ctrl Pts',(18.2796104431111,49.8406735551105,9.99975479143606));
#164889=CARTESIAN_POINT('Ctrl Pts',(11.3316849326712,49.5546558711786,17.4851968016857));
#164890=CARTESIAN_POINT('Ctrl Pts',(1.66123079437997,49.2686381872467,20.7696781682973));
#164891=CARTESIAN_POINT('Ctrl Pts',(-8.40834853003687,48.9826205033148,
19.0640731437277));
#164892=CARTESIAN_POINT('Ctrl Pts',(-16.4577526700083,48.6966028193829,
12.7781684064437));
#164893=CARTESIAN_POINT('Ctrl Pts',(-20.5530468426451,48.4105851354511,
3.4222036347818));
#164894=CARTESIAN_POINT('Ctrl Pts',(-19.7103026846019,48.1245674515191,
-6.75597356348852));
#164895=CARTESIAN_POINT('Ctrl Pts',(-14.131996558219,47.8385497675873,-15.3109726981753));
#164896=CARTESIAN_POINT('Ctrl Pts',(-5.15836222240763,47.5525320836553,
-20.1873849319314));
#164897=CARTESIAN_POINT('Ctrl Pts',(5.05461096891587,47.2665143997235,-20.2136122288173));
#164898=CARTESIAN_POINT('Ctrl Pts',(14.0531723883779,46.9804967157916,-15.3833532485917));
#164899=CARTESIAN_POINT('Ctrl Pts',(19.6753437757,46.6944790318597,-6.85711737128667));
#164900=CARTESIAN_POINT('Ctrl Pts',(20.5703523077272,46.4084613479278,3.31659724594668));
#164901=CARTESIAN_POINT('Ctrl Pts',(16.5231648349899,46.122443663996,12.6934721481933));
#164902=CARTESIAN_POINT('Ctrl Pts',(8.50615137243411,45.836425980064,19.0206361664971));
#164903=CARTESIAN_POINT('Ctrl Pts',(-1.55453478454372,45.5504082961322,
20.7779362052502));
#164904=CARTESIAN_POINT('Ctrl Pts',(-11.2417311982555,45.2643906122003,
17.5431665047348));
#164905=CARTESIAN_POINT('Ctrl Pts',(-18.2280094082854,44.9783729282684,
10.0935070395859));
#164906=CARTESIAN_POINT('Ctrl Pts',(-20.8348587242475,44.6923552443365,
0.218799650615206));
#164907=CARTESIAN_POINT('Ctrl Pts',(-18.4359621983996,44.4063375604046,
-9.7084761505529));
#164908=CARTESIAN_POINT('Ctrl Pts',(-11.6076744135946,44.1203198764727,
-17.3032108596796));
#164909=CARTESIAN_POINT('Ctrl Pts',(-1.99054756354567,43.8343021925409,
-20.7407071177399));
#164910=CARTESIAN_POINT('Ctrl Pts',(8.10482467904866,43.548284508609,-19.1950782303297));
#164911=CARTESIAN_POINT('Ctrl Pts',(16.2529462600075,43.262266824677,-13.037674225716));
#164912=CARTESIAN_POINT('Ctrl Pts',(20.4961640815895,42.9762491407452,-3.74786196212644));
#164913=CARTESIAN_POINT('Ctrl Pts',(19.8150102295904,42.6902314568133,6.44240490405684));
#164914=CARTESIAN_POINT('Ctrl Pts',(14.3731375085443,42.4042137728815,15.0848311063488));
#164915=CARTESIAN_POINT('Ctrl Pts',(5.47800051200701,42.1181960889495,20.1030028039854));
#164916=CARTESIAN_POINT('Ctrl Pts',(-4.7332710764376,41.8321784050177,20.2912630524458));
#164917=CARTESIAN_POINT('Ctrl Pts',(-13.8073354333533,41.5461607210858,
15.6043807816092));
#164918=CARTESIAN_POINT('Ctrl Pts',(-19.5640741080106,41.2601430371539,
7.16841793165403));
#164919=CARTESIAN_POINT('Ctrl Pts',(-20.6203833767651,40.974125353222,-2.98981617191356));
#164920=CARTESIAN_POINT('Ctrl Pts',(-16.7224762665556,40.6881076692901,
-12.4297223967809));
#164921=CARTESIAN_POINT('Ctrl Pts',(-8.80685695852706,40.4020899853582,
-18.8832857802534));
#164922=CARTESIAN_POINT('Ctrl Pts',(1.22468202926784,40.1160723014263,-20.7999847421496));
#164923=CARTESIAN_POINT('Ctrl Pts',(10.9619811061078,39.8300546174945,-17.7193166227157));
#164924=CARTESIAN_POINT('Ctrl Pts',(18.0655742353405,39.5440369335625,-10.3814372268044));
#164925=CARTESIAN_POINT('Ctrl Pts',(20.8287648542201,39.2580192496307,-0.549332316006349));
#164926=CARTESIAN_POINT('Ctrl Pts',(18.5876737336586,38.9720015656988,9.4147541932903));
#164927=CARTESIAN_POINT('Ctrl Pts',(11.8807414122342,38.6859838817669,17.1168687217268));
#164928=CARTESIAN_POINT('Ctrl Pts',(2.3193634378658,38.399966197835,20.7065150278585));
#164929=CARTESIAN_POINT('Ctrl Pts',(-7.79926064276572,38.1139485139031,
19.3212511179216));
#164930=CARTESIAN_POINT('Ctrl Pts',(-16.0440483285264,37.8279308299712,
13.2938980205332));
#164931=CARTESIAN_POINT('Ctrl Pts',(-20.4341217004428,37.5419131460394,
4.07257679062954));
#164932=CARTESIAN_POINT('Ctrl Pts',(-19.9147295848584,37.2558954621074,
-6.12721443802131));
#164933=CARTESIAN_POINT('Ctrl Pts',(-14.6106602171049,36.9698777781756,
-14.8548921135797));
#164934=CARTESIAN_POINT('Ctrl Pts',(-5.79625977218121,36.6838600942437,
-20.013559987233));
#164935=CARTESIAN_POINT('Ctrl Pts',(4.41073962231023,36.3978424103118,-20.3638058382528));
#164936=CARTESIAN_POINT('Ctrl Pts',(13.5580226990369,36.1118247263799,-15.8214800591791));
#164937=CARTESIAN_POINT('Ctrl Pts',(19.4478793562769,35.825807042448,-7.47791403906704));
#164938=CARTESIAN_POINT('Ctrl Pts',(20.665223686585,35.5397893585161,2.66228265784318));
#164939=CARTESIAN_POINT('Ctrl Pts',(16.9175777143245,35.2537716745842,12.1628432073588));
#164940=CARTESIAN_POINT('Ctrl Pts',(9.10534616004098,34.9677539906524,18.7411825973328));
#164941=CARTESIAN_POINT('Ctrl Pts',(-0.894522231509686,34.6817363067204,
20.8167954954961));
#164942=CARTESIAN_POINT('Ctrl Pts',(-10.6794689684672,34.3957186227886,
17.8910094335422));
#164943=CARTESIAN_POINT('Ctrl Pts',(-17.8985962932162,34.1097009388567,
10.6667474228629));
#164944=CARTESIAN_POINT('Ctrl Pts',(-20.8174176094417,33.8236832549249,
0.879739869917406));
#164945=CARTESIAN_POINT('Ctrl Pts',(-18.7347260323576,33.5376655709929,
-9.11868850614119));
#164946=CARTESIAN_POINT('Ctrl Pts',(-12.1507776987356,33.2516478870611,
-16.9261650789921));
#164947=CARTESIAN_POINT('Ctrl Pts',(-2.64767512734078,32.9656302031292,
-20.6672153091488));
#164948=CARTESIAN_POINT('Ctrl Pts',(7.49189270503917,32.6796125191973,-19.4423502612674));
#164949=CARTESIAN_POINT('Ctrl Pts',(15.8307887083071,32.3935948352654,-13.547197419082));
#164950=CARTESIAN_POINT('Ctrl Pts',(20.3676300886108,32.1075771513335,-4.39538596690554));
#164951=CARTESIAN_POINT('Ctrl Pts',(20.1272377066867,31.9168986953789,2.40694049524253));
#164952=CARTESIAN_POINT('Ctrl Pts',(19.2065928203126,31.8215594674016,5.57734634344296));
#164953=CARTESIAN_POINT('Origin',(0.,25.4,0.));
#164954=CARTESIAN_POINT('',(0.,25.4,0.));
#164955=CARTESIAN_POINT('Origin',(4.92794753163523E-13,25.3999603687528,
-0.00908275515189239));
#164956=CARTESIAN_POINT('',(0.,25.4,0.));
#164957=CARTESIAN_POINT('Origin',(-50.5962340495975,-3.03576608295942E-15,
0.));
#164958=CARTESIAN_POINT('Origin',(0.,24.503,0.));
#164959=CARTESIAN_POINT('Origin',(-13.3704867365956,24.5029933582156,12.6397238160878));
#164960=CARTESIAN_POINT('Origin',(-12.6397240766168,24.502993827169,13.3704870087012));
#164961=CARTESIAN_POINT('Origin',(0.,24.503,0.));
#164962=CARTESIAN_POINT('Origin',(12.6397238160878,24.5029933582155,13.3704867365954));
#164963=CARTESIAN_POINT('Origin',(13.3704870087014,24.5029938271692,12.6397240766169));
#164964=CARTESIAN_POINT('Ctrl Pts',(-0.983917343911636,53.8215594083466,
18.9587762041367));
#164965=CARTESIAN_POINT('Ctrl Pts',(-2.81309747392872,53.8216601551727,
18.86635120555));
#164966=CARTESIAN_POINT('Ctrl Pts',(-4.63114486841128,53.8215421215892,
18.4932401472973));
#164967=CARTESIAN_POINT('Ctrl Pts',(-6.33774741258941,53.8215594674016,
17.8264121329042));
#164968=CARTESIAN_POINT('Ctrl Pts',(-6.35481010207282,53.8215596408258,
17.8197451562334));
#164969=CARTESIAN_POINT('Ctrl Pts',(-6.37187279155622,53.8215598142501,
17.8130781795625));
#164970=CARTESIAN_POINT('Ctrl Pts',(-6.38893548103963,53.8215599876743,
17.8064112028917));
#164971=CARTESIAN_POINT('Ctrl Pts',(-0.984188715674172,53.8215594280316,
18.9640056433283));
#164972=CARTESIAN_POINT('Ctrl Pts',(-2.81387144233764,53.8216265925823,
18.870721491939));
#164973=CARTESIAN_POINT('Ctrl Pts',(-4.63221551518186,53.8215479035267,
18.4967871421638));
#164974=CARTESIAN_POINT('Ctrl Pts',(-6.33866016817603,53.8215594674016,
17.82873469157));
#164975=CARTESIAN_POINT('Ctrl Pts',(-6.35572127905623,53.8215595830178,
17.8220554729306));
#164976=CARTESIAN_POINT('Ctrl Pts',(-6.37278238993643,53.8215596986339,
17.8153762542912));
#164977=CARTESIAN_POINT('Ctrl Pts',(-6.38984350081663,53.8215598142501,
17.8086970356518));
#164978=CARTESIAN_POINT('Ctrl Pts',(-0.984460087436708,53.8215594477166,
18.9692350825199));
#164979=CARTESIAN_POINT('Ctrl Pts',(-2.81464541074657,53.821593029992,18.8750917783282));
#164980=CARTESIAN_POINT('Ctrl Pts',(-4.63328616195245,53.8215536854642,
18.5003341370301));
#164981=CARTESIAN_POINT('Ctrl Pts',(-6.33957292376264,53.8215594674016,
17.8310572502358));
#164982=CARTESIAN_POINT('Ctrl Pts',(-6.35663245603964,53.8215595252097,
17.8243657896279));
#164983=CARTESIAN_POINT('Ctrl Pts',(-6.37369198831664,53.8215595830178,
17.8176743290199));
#164984=CARTESIAN_POINT('Ctrl Pts',(-6.39075152059364,53.8215596408258,
17.810982868412));
#164985=CARTESIAN_POINT('Ctrl Pts',(-0.984731459199245,53.8215594674016,
18.9744645217114));
#164986=CARTESIAN_POINT('Ctrl Pts',(-2.81541937915549,53.8215594674016,
18.8794620647172));
#164987=CARTESIAN_POINT('Ctrl Pts',(-4.63435680872304,53.8215594674016,
18.5038811318964));
#164988=CARTESIAN_POINT('Ctrl Pts',(-6.34048567934926,53.8215594674016,
17.8333798089016));
#164989=CARTESIAN_POINT('Ctrl Pts',(-6.35754363302306,53.8215594674016,
17.8266761063251));
#164990=CARTESIAN_POINT('Ctrl Pts',(-6.37460158669685,53.8215594674016,
17.8199724037486));
#164991=CARTESIAN_POINT('Ctrl Pts',(-6.39165954037064,53.8215594674016,
17.8132687011721));
#164992=CARTESIAN_POINT('Ctrl Pts',(-1.00023841705847,53.8215605922583,
19.2732896183739));
#164993=CARTESIAN_POINT('Ctrl Pts',(-2.85964614537957,53.8196416050957,
19.1291927155216));
#164994=CARTESIAN_POINT('Ctrl Pts',(-4.69553662418514,53.8218898638289,
18.7065665528302));
#164995=CARTESIAN_POINT('Ctrl Pts',(-6.39264314144166,53.8215594674016,
17.9660974469474));
#164996=CARTESIAN_POINT('Ctrl Pts',(-6.40961088921808,53.8215561640832,
17.9586942033106));
#164997=CARTESIAN_POINT('Ctrl Pts',(-6.4265786369945,53.8215528607648,17.9512909596738));
#164998=CARTESIAN_POINT('Ctrl Pts',(-6.44354638477092,53.8215495574463,
17.943887716037));
#164999=CARTESIAN_POINT('Ctrl Pts',(-1.02708684252678,53.5703296101321,
19.790664434002));
#165000=CARTESIAN_POINT('Ctrl Pts',(-2.93614219586827,53.6536954468889,
19.5682090014751));
#165001=CARTESIAN_POINT('Ctrl Pts',(-4.80237876388022,53.714371834183,19.0606295355923));
#165002=CARTESIAN_POINT('Ctrl Pts',(-6.48387777374608,53.7673045129542,
18.1982491740764));
#165003=CARTESIAN_POINT('Ctrl Pts',(-6.50068947695716,53.7678337362725,
18.1896270561876));
#165004=CARTESIAN_POINT('Ctrl Pts',(-6.51750118016824,53.7683629595907,
18.1810049382989));
#165005=CARTESIAN_POINT('Ctrl Pts',(-6.53431288337932,53.7688921829091,
18.1723828204102));
#165006=CARTESIAN_POINT('Ctrl Pts',(-1.03655875240916,53.0457230417084,
19.9731924365908));
#165007=CARTESIAN_POINT('Ctrl Pts',(-2.96823593950104,53.2556402048732,
19.8175716576615));
#165008=CARTESIAN_POINT('Ctrl Pts',(-4.87907780876756,53.4456980697766,
19.3251227409833));
#165009=CARTESIAN_POINT('Ctrl Pts',(-6.56079933284877,53.6269368553889,
18.3939804698366));
#165010=CARTESIAN_POINT('Ctrl Pts',(-6.57761326076706,53.6287488889709,
18.3846708672629));
#165011=CARTESIAN_POINT('Ctrl Pts',(-6.59442718868533,53.630560922553,18.3753612646893));
#165012=CARTESIAN_POINT('Ctrl Pts',(-6.6112411166036,53.632372956135,18.3660516621157));
#165013=CARTESIAN_POINT('Ctrl Pts',(-1.03655508115609,52.8212472756079,
19.9731207284672));
#165014=CARTESIAN_POINT('Ctrl Pts',(-2.97100889455477,53.0655513347489,
19.8727999028427));
#165015=CARTESIAN_POINT('Ctrl Pts',(-4.90310841603417,53.3098531315858,
19.41208975897));
#165016=CARTESIAN_POINT('Ctrl Pts',(-6.58946279967595,53.5541179376705,
18.4669162965217));
#165017=CARTESIAN_POINT('Ctrl Pts',(-6.60632304713381,53.556560108258,18.4574664094622));
#165018=CARTESIAN_POINT('Ctrl Pts',(-6.62318329459167,53.5590022788455,
18.4480165224029));
#165019=CARTESIAN_POINT('Ctrl Pts',(-6.64004354204953,53.561444449433,18.4385666353435));
#165020=CARTESIAN_POINT('Ctrl Pts',(-1.00783889981245,53.7247308661819,
19.3985062521091));
#165021=CARTESIAN_POINT('Ctrl Pts',(-1.00798412538568,53.7234119552866,
19.401301235574));
#165022=CARTESIAN_POINT('Ctrl Pts',(-1.00812903474224,53.7220806222525,
19.40409013234));
#165023=CARTESIAN_POINT('Ctrl Pts',(-1.0082736214849,53.7207369355245,19.406872820622));
#165024=CARTESIAN_POINT('Ctrl Pts',(-1.01102892925625,53.6951310575863,
19.4599009372244));
#165025=CARTESIAN_POINT('Ctrl Pts',(-1.01367350038591,53.66497979793,19.5107990144744));
#165026=CARTESIAN_POINT('Ctrl Pts',(-1.01616462027528,53.6306627051919,
19.558748302431));
#165027=CARTESIAN_POINT('Ctrl Pts',(-1.01755605283655,53.6114946513187,
19.5855307149665));
#165028=CARTESIAN_POINT('Ctrl Pts',(-1.0188994030492,53.5910292912947,19.6113888709652));
#165029=CARTESIAN_POINT('Ctrl Pts',(-1.02018687050892,53.5693407833602,
19.6361716077813));
#165030=CARTESIAN_POINT('Ctrl Pts',(-1.02149473351498,53.5473086947277,
19.6613469428361));
#165031=CARTESIAN_POINT('Ctrl Pts',(-1.02274514487675,53.5240112581953,
19.6854165631735));
#165032=CARTESIAN_POINT('Ctrl Pts',(-1.0239302313116,53.4995203489803,19.7082278518898));
#165033=CARTESIAN_POINT('Ctrl Pts',(-1.02469595351711,53.4836959901258,
19.7229669542814));
#165034=CARTESIAN_POINT('Ctrl Pts',(-1.02543438842314,53.4673735407514,
19.7371804343611));
#165035=CARTESIAN_POINT('Ctrl Pts',(-1.0261432818117,53.450575131552,19.7508249585979));
#165036=CARTESIAN_POINT('Ctrl Pts',(-1.02621743534733,53.4488179400545,
19.7522522391035));
#165037=CARTESIAN_POINT('Ctrl Pts',(-1.02629126556479,53.4470555428406,
19.7536732929879));
#165038=CARTESIAN_POINT('Ctrl Pts',(-1.02636476982499,53.4452879669819,
19.7550880699274));
#165039=CARTESIAN_POINT('Ctrl Pts',(-1.02636753446099,53.4452214850686,
19.7551412823977));
#165040=CARTESIAN_POINT('Ctrl Pts',(-1.02637029863587,53.4451549958293,
19.7551944859883));
#165041=CARTESIAN_POINT('Ctrl Pts',(-1.02637306234958,53.4450884992669,
19.755247680698));
#165042=CARTESIAN_POINT('Ctrl Pts',(-1.02832874650638,53.3980335988156,
19.7928898035961));
#165043=CARTESIAN_POINT('Ctrl Pts',(-1.0300502100715,53.3473865068512,19.8260237271962));
#165044=CARTESIAN_POINT('Ctrl Pts',(-1.03152158275224,53.2941793019976,
19.8543446367041));
#165045=CARTESIAN_POINT('Ctrl Pts',(-1.03234670020279,53.2643417266544,
19.8702264570996));
#165046=CARTESIAN_POINT('Ctrl Pts',(-1.03309337280032,53.2336933195105,
19.8845982420213));
#165047=CARTESIAN_POINT('Ctrl Pts',(-1.0337589438004,53.2024102182406,19.897408652251));
#165048=CARTESIAN_POINT('Ctrl Pts',(-1.03411499262309,53.1856752472518,
19.9042616123107));
#165049=CARTESIAN_POINT('Ctrl Pts',(-1.03444782144772,53.1687591356694,
19.9106675538876));
#165050=CARTESIAN_POINT('Ctrl Pts',(-1.03475703184747,53.1516883538115,
19.9166188769315));
#165051=CARTESIAN_POINT('Ctrl Pts',(-1.03571600946053,53.0987454461581,
19.9350761654697));
#165052=CARTESIAN_POINT('Ctrl Pts',(-1.03644845356204,53.0442911539057,
19.949173465159));
#165053=CARTESIAN_POINT('Ctrl Pts',(-1.03694180569443,52.9890346299464,
19.95866974182));
#165054=CARTESIAN_POINT('Ctrl Pts',(-1.03743515782683,52.9337781059872,
19.968166018481));
#165055=CARTESIAN_POINT('Ctrl Pts',(-1.03768948592624,52.8777175033434,
19.9730618717012));
#165056=CARTESIAN_POINT('Ctrl Pts',(-1.03768948592624,52.8215594674016,
19.9730618717012));
#165057=CARTESIAN_POINT('Ctrl Pts',(4.37474049324087,53.8215594674016,18.4173494588335));
#165058=CARTESIAN_POINT('Ctrl Pts',(2.63360970890874,53.8215594674016,18.8898055991172));
#165059=CARTESIAN_POINT('Ctrl Pts',(0.815321333311385,53.8215594674016,
19.0680391214668));
#165060=CARTESIAN_POINT('Ctrl Pts',(-0.986338253908542,53.8215594674016,
18.9743810658411));
#165061=CARTESIAN_POINT('Ctrl Pts',(4.43400395873313,53.821559568189,18.635750981412));
#165062=CARTESIAN_POINT('Ctrl Pts',(2.65870565188299,53.8209117697539,19.0835480863275));
#165063=CARTESIAN_POINT('Ctrl Pts',(0.821639793907497,53.8216531494059,
19.2410420844435));
#165064=CARTESIAN_POINT('Ctrl Pts',(-0.994104321883533,53.8215594396905,
19.1237722309232));
#165065=CARTESIAN_POINT('Ctrl Pts',(4.55237811683861,53.661681371715,19.0719909055168));
#165066=CARTESIAN_POINT('Ctrl Pts',(2.70847263888573,53.7102943569417,19.4699299385019));
#165067=CARTESIAN_POINT('Ctrl Pts',(0.834291335699594,53.7320162955154,
19.5871021946956));
#165068=CARTESIAN_POINT('Ctrl Pts',(-1.00963297186139,53.7532683133515,
19.4224873653244));
#165069=CARTESIAN_POINT('Ctrl Pts',(4.6428224462562,53.100898979106,19.405302103945));
#165070=CARTESIAN_POINT('Ctrl Pts',(2.76698447544683,53.291723253843,19.840372142687));
#165071=CARTESIAN_POINT('Ctrl Pts',(0.849503794168008,53.3927652527911,
19.9439577622232));
#165072=CARTESIAN_POINT('Ctrl Pts',(-1.02675111495968,53.4902427089539,
19.7517786827216));
#165073=CARTESIAN_POINT('Ctrl Pts',(4.63614665437085,52.5167052062703,19.3807000630861));
#165074=CARTESIAN_POINT('Ctrl Pts',(2.80043980590748,52.7929001654153,19.9521612237163));
#165075=CARTESIAN_POINT('Ctrl Pts',(0.860024990875803,52.9783017105335,
20.1026255116525));
#165076=CARTESIAN_POINT('Ctrl Pts',(-1.03626869573423,53.1580995375479,
19.9348626122944));
#165077=CARTESIAN_POINT('Ctrl Pts',(4.58822554755243,52.2180094233604,19.2040981210076));
#165078=CARTESIAN_POINT('Ctrl Pts',(2.80474440787641,52.4836427783273,19.8861924316916));
#165079=CARTESIAN_POINT('Ctrl Pts',(0.864132932496721,52.7105561732007,
20.0990000128433));
#165080=CARTESIAN_POINT('Ctrl Pts',(-1.03825303508877,52.9337693751762,
19.9730341076468));
#165081=CARTESIAN_POINT('Ctrl Pts',(4.55616361523251,52.100400431461,19.0859414838758));
#165082=CARTESIAN_POINT('Ctrl Pts',(2.80204642491005,52.3407287341881,19.8211385979099));
#165083=CARTESIAN_POINT('Ctrl Pts',(0.865527014409824,52.5811280778001,
20.0719915557962));
#165084=CARTESIAN_POINT('Ctrl Pts',(-1.03825295332053,52.8215467501733,
19.973032589223));
#165085=CARTESIAN_POINT('Origin',(0.,25.4,0.));
#165086=CARTESIAN_POINT('Origin',(-4.92794753163522E-13,25.3999603687528,
0.00908275515189239));
#165087=CARTESIAN_POINT('Origin',(0.,24.003,0.));
#165088=CARTESIAN_POINT('Ctrl Pts',(0.640787600385775,31.610396531131,17.7946530001662));
#165089=CARTESIAN_POINT('Ctrl Pts',(0.604266140049929,29.5180834697862,
25.8050288837524));
#165090=CARTESIAN_POINT('Ctrl Pts',(0.508000000000498,24.0030000000004,
46.904547302857));
#165091=CARTESIAN_POINT('Ctrl Pts',(32.8073132214929,24.0029999999998,33.5257337111776));
#165092=CARTESIAN_POINT('Ctrl Pts',(17.8196302062895,29.5180834774572,18.6741915770195));
#165093=CARTESIAN_POINT('Ctrl Pts',(12.1296145477403,31.6103965311345,13.0358250628058));
#165094=CARTESIAN_POINT('Origin',(0.,24.0029999999999,0.));
#165095=CARTESIAN_POINT('Ctrl Pts',(13.035825062812,31.6103965311303,12.1296145477459));
#165096=CARTESIAN_POINT('Ctrl Pts',(18.6741916090188,29.5180834655801,17.8196302385811));
#165097=CARTESIAN_POINT('Ctrl Pts',(33.5257337111787,24.0030000000007,32.8073132214923));
#165098=CARTESIAN_POINT('Ctrl Pts',(46.9045473028571,24.0030000000008,0.508000000000015));
#165099=CARTESIAN_POINT('Ctrl Pts',(25.8050289055808,29.5180834640833,0.604266139950114));
#165100=CARTESIAN_POINT('Ctrl Pts',(17.7946530001571,31.6103965311324,0.640787600385613));
#165101=CARTESIAN_POINT('Origin',(0.,24.003,0.));
#165102=CARTESIAN_POINT('Ctrl Pts',(-17.7946530001571,31.6103965311324,
0.640787600385613));
#165103=CARTESIAN_POINT('Ctrl Pts',(-25.8050289055817,29.5180834640831,
0.604266139950109));
#165104=CARTESIAN_POINT('Ctrl Pts',(-46.9045473028571,24.0030000000008,
0.508000000000014));
#165105=CARTESIAN_POINT('Ctrl Pts',(-33.5257337111777,24.0029999999998,
32.8073132214928));
#165106=CARTESIAN_POINT('Ctrl Pts',(-18.6741915772325,29.5180834773782,
17.8196302065044));
#165107=CARTESIAN_POINT('Ctrl Pts',(-13.035825062812,31.6103965311322,12.1296145477464));
#165108=CARTESIAN_POINT('Origin',(6.41534613046045E-32,24.003,6.41534613046045E-32));
#165109=CARTESIAN_POINT('Ctrl Pts',(-12.1296145477401,31.6103965311352,
13.0358250628062));
#165110=CARTESIAN_POINT('Ctrl Pts',(-17.8196301943044,29.5180834818652,
18.6741915651439));
#165111=CARTESIAN_POINT('Ctrl Pts',(-32.8073132214921,24.0029999999995,
33.5257337111782));
#165112=CARTESIAN_POINT('Ctrl Pts',(-0.507999999999526,24.003000000001,
46.9045473028571));
#165113=CARTESIAN_POINT('Ctrl Pts',(-0.604266139913144,29.5180834619809,
25.8050289136281));
#165114=CARTESIAN_POINT('Ctrl Pts',(-0.64078760038538,31.6103965311297,
17.794653000166));
#165115=CARTESIAN_POINT('Origin',(-0.507999999999873,24.003,12.0834914840588));
#165116=CARTESIAN_POINT('Origin',(0.508000000000127,24.003,12.0834914840588));
#165117=CARTESIAN_POINT('Origin',(8.18510852394526,24.003,8.90352901363056));
#165118=CARTESIAN_POINT('Origin',(8.90352901363077,24.003,8.18510852394503));
#165119=CARTESIAN_POINT('Origin',(12.0834914840588,24.003,0.508));
#165120=CARTESIAN_POINT('Origin',(-12.0834914840588,24.003,0.508));
#165121=CARTESIAN_POINT('Origin',(-8.90352901363059,24.003,8.18510852394521));
#165122=CARTESIAN_POINT('Origin',(-8.18510852394505,24.003,8.90352901363075));
#165123=CARTESIAN_POINT('Ctrl Pts',(0.23891054968873,24.4477172244431,-51.6070591267104));
#165124=CARTESIAN_POINT('Ctrl Pts',(0.238807034050054,25.1796021804932,
-51.5878942964984));
#165125=CARTESIAN_POINT('Ctrl Pts',(0.235417357844713,25.1780828982338,
-50.8557679284816));
#165126=CARTESIAN_POINT('Ctrl Pts',(-3.23871172896248,24.4476477514484,
-51.6232157559854));
#165127=CARTESIAN_POINT('Ctrl Pts',(-3.23730620720567,25.1795317055607,
-51.6040436241936));
#165128=CARTESIAN_POINT('Ctrl Pts',(-3.19135744547176,25.1780134318621,
-50.8716883521018));
#165129=CARTESIAN_POINT('Ctrl Pts',(-6.71777630005011,24.4490955232028,
-51.2865221773452));
#165130=CARTESIAN_POINT('Ctrl Pts',(-6.71496136239655,25.1810003807347,
-51.2674967728322));
#165131=CARTESIAN_POINT('Ctrl Pts',(-6.61955280186293,25.1794610654279,
-50.5399171789258));
#165132=CARTESIAN_POINT('Ctrl Pts',(-13.4596350018501,24.4548981280893,
-49.9370691264442));
#165133=CARTESIAN_POINT('Ctrl Pts',(-13.4539182928935,25.1868864359943,
-49.9187074721195));
#165134=CARTESIAN_POINT('Ctrl Pts',(-13.2628358071271,25.1852631187089,
-49.2101925379197));
#165135=CARTESIAN_POINT('Ctrl Pts',(-16.7253489218398,24.4591854859989,
-48.9400016879531));
#165136=CARTESIAN_POINT('Ctrl Pts',(-16.7183183313202,25.1912356889738,
-48.9220763622604));
#165137=CARTESIAN_POINT('Ctrl Pts',(-16.4807993905486,25.189550067518,-48.2277021693405));
#165138=CARTESIAN_POINT('Ctrl Pts',(-22.9977274858548,24.4704331762115,
-46.3242397932878));
#165139=CARTESIAN_POINT('Ctrl Pts',(-22.988068580853,25.2026452269028,-46.3075813765492));
#165140=CARTESIAN_POINT('Ctrl Pts',(-22.6614646404144,25.2007966881681,
-45.6501821289368));
#165141=CARTESIAN_POINT('Ctrl Pts',(-26.0042332125215,24.4773932235444,
-44.7056116084375));
#165142=CARTESIAN_POINT('Ctrl Pts',(-25.9933891628799,25.2097057919903,
-44.6896533054218));
#165143=CARTESIAN_POINT('Ctrl Pts',(-25.6240088677321,25.2077560713483,
-44.0552186129097));
#165144=CARTESIAN_POINT('Ctrl Pts',(-31.6412287282145,24.4937156803234,
-40.9096612497097));
#165145=CARTESIAN_POINT('Ctrl Pts',(-31.6281273407731,25.2262633109883,
-40.8954989952935));
#165146=CARTESIAN_POINT('Ctrl Pts',(-31.1785782850084,25.2240769753449,
-40.3147655081073));
#165147=CARTESIAN_POINT('Ctrl Pts',(-34.2715756968917,24.5030776762052,
-38.7324352481252));
#165148=CARTESIAN_POINT('Ctrl Pts',(-34.2574713318304,25.235760588195,-38.7191986582302));
#165149=CARTESIAN_POINT('Ctrl Pts',(-33.7704622906573,25.233438077805,-38.1693717990474));
#165150=CARTESIAN_POINT('Ctrl Pts',(-39.0539135461722,24.5238399676089,
-33.9039549841942));
#165151=CARTESIAN_POINT('Ctrl Pts',(-39.0380285265674,25.2568222087299,
-33.8929302152106));
#165152=CARTESIAN_POINT('Ctrl Pts',(-38.4828670231812,25.25419839296,-33.4114867398243));
#165153=CARTESIAN_POINT('Ctrl Pts',(-41.2057832588627,24.5352397370787,
-31.2528230545482));
#165154=CARTESIAN_POINT('Ctrl Pts',(-41.1891189973931,25.268386820864,-31.2429005095256));
#165155=CARTESIAN_POINT('Ctrl Pts',(-40.6032683645967,25.2655970744325,
-30.7991171361965));
#165156=CARTESIAN_POINT('Ctrl Pts',(-44.9474338966008,24.5596342247746,
-25.5796360260568));
#165157=CARTESIAN_POINT('Ctrl Pts',(-44.9295347661565,25.293133473288,-25.5722079452551));
#165158=CARTESIAN_POINT('Ctrl Pts',(-44.2901992287422,25.2899892385751,
-25.2088786224707));
#165159=CARTESIAN_POINT('Ctrl Pts',(-46.5371200195055,24.5726283249254,
-22.5577246622046));
#165160=CARTESIAN_POINT('Ctrl Pts',(-46.5186930684102,25.306315625262,-22.5515195014195));
#165161=CARTESIAN_POINT('Ctrl Pts',(-45.8566358079418,25.3029820984215,
-22.2311524521917));
#165162=CARTESIAN_POINT('Ctrl Pts',(-49.0925353920348,24.5997060807361,
-16.2605126054846));
#165163=CARTESIAN_POINT('Ctrl Pts',(-49.0734491388898,25.3337848785299,
-16.2569440426269));
#165164=CARTESIAN_POINT('Ctrl Pts',(-48.3746738850915,25.3300572730997,
-16.0260169271429));
#165165=CARTESIAN_POINT('Ctrl Pts',(-50.058199893222,24.6137890503398,-12.9853714592071));
#165166=CARTESIAN_POINT('Ctrl Pts',(-50.0388503490967,25.3480718449069,
-12.9830879399477));
#165167=CARTESIAN_POINT('Ctrl Pts',(-49.3262124431324,25.3441388982877,
-12.7987656261774));
#165168=CARTESIAN_POINT('Ctrl Pts',(-51.327975232602,24.6424967688588,-6.30909052814041));
#165169=CARTESIAN_POINT('Ctrl Pts',(-51.3085339932866,25.3771953142314,
-6.30945000112453));
#165170=CARTESIAN_POINT('Ctrl Pts',(-50.5774079638694,25.3728438780088,
-6.22010855256473));
#165171=CARTESIAN_POINT('Ctrl Pts',(-51.6320542744346,24.6571206205877,
-2.90815939479683));
#165172=CARTESIAN_POINT('Ctrl Pts',(-51.6126134139085,25.3920312031571,
-2.90980887302522));
#165173=CARTESIAN_POINT('Ctrl Pts',(-50.8770347138643,25.3874663335218,
-2.86890881887905));
#165174=CARTESIAN_POINT('Ctrl Pts',(-51.5994242662028,24.6717312761646,
0.489703961489869));
#165175=CARTESIAN_POINT('Ctrl Pts',(-51.5802057862037,25.406851729788,0.486311784239353));
#165176=CARTESIAN_POINT('Ctrl Pts',(-50.8448755614103,25.4020756075392,
0.479269956563999));
#165177=CARTESIAN_POINT('Ctrl Pts',(-0.238910549688772,24.4477172244431,
51.6070591267104));
#165178=CARTESIAN_POINT('Ctrl Pts',(-0.238807034050097,25.1796021804932,
51.5878942964985));
#165179=CARTESIAN_POINT('Ctrl Pts',(-0.235417357844755,25.1780828982337,
50.8557679284816));
#165180=CARTESIAN_POINT('Ctrl Pts',(3.23871172896245,24.4476477514484,51.6232157559854));
#165181=CARTESIAN_POINT('Ctrl Pts',(3.23730620720565,25.1795317055607,51.6040436241936));
#165182=CARTESIAN_POINT('Ctrl Pts',(3.19135744547173,25.1780134318621,50.8716883521019));
#165183=CARTESIAN_POINT('Ctrl Pts',(6.71777630005009,24.4490955232028,51.2865221773452));
#165184=CARTESIAN_POINT('Ctrl Pts',(6.71496136239654,25.1810003807347,51.2674967728322));
#165185=CARTESIAN_POINT('Ctrl Pts',(6.61955280186291,25.1794610654279,50.5399171789258));
#165186=CARTESIAN_POINT('Ctrl Pts',(13.4596350018501,24.4548981280893,49.9370691264442));
#165187=CARTESIAN_POINT('Ctrl Pts',(13.4539182928935,25.1868864359943,49.9187074721195));
#165188=CARTESIAN_POINT('Ctrl Pts',(13.2628358071271,25.1852631187089,49.2101925379198));
#165189=CARTESIAN_POINT('Ctrl Pts',(16.7253489218398,24.4591854859989,48.9400016879531));
#165190=CARTESIAN_POINT('Ctrl Pts',(16.7183183313202,25.1912356889738,48.9220763622604));
#165191=CARTESIAN_POINT('Ctrl Pts',(16.4807993905486,25.189550067518,48.2277021693405));
#165192=CARTESIAN_POINT('Ctrl Pts',(22.9977274858548,24.4704331762115,46.3242397932878));
#165193=CARTESIAN_POINT('Ctrl Pts',(22.988068580853,25.2026452269028,46.3075813765492));
#165194=CARTESIAN_POINT('Ctrl Pts',(22.6614646404144,25.2007966881681,45.6501821289368));
#165195=CARTESIAN_POINT('Ctrl Pts',(26.0042332125215,24.4773932235444,44.7056116084375));
#165196=CARTESIAN_POINT('Ctrl Pts',(25.9933891628799,25.2097057919903,44.6896533054218));
#165197=CARTESIAN_POINT('Ctrl Pts',(25.6240088677321,25.2077560713483,44.0552186129097));
#165198=CARTESIAN_POINT('Ctrl Pts',(31.6412287282145,24.4937156803234,40.9096612497097));
#165199=CARTESIAN_POINT('Ctrl Pts',(31.6281273407731,25.2262633109883,40.8954989952935));
#165200=CARTESIAN_POINT('Ctrl Pts',(31.1785782850084,25.2240769753449,40.3147655081073));
#165201=CARTESIAN_POINT('Ctrl Pts',(34.2715756968917,24.5030776762052,38.7324352481252));
#165202=CARTESIAN_POINT('Ctrl Pts',(34.2574713318304,25.235760588195,38.7191986582302));
#165203=CARTESIAN_POINT('Ctrl Pts',(33.7704622906573,25.2334380778049,38.1693717990474));
#165204=CARTESIAN_POINT('Ctrl Pts',(39.0539135461722,24.5238399676089,33.9039549841942));
#165205=CARTESIAN_POINT('Ctrl Pts',(39.0380285265674,25.2568222087299,33.8929302152106));
#165206=CARTESIAN_POINT('Ctrl Pts',(38.4828670231812,25.25419839296,33.4114867398243));
#165207=CARTESIAN_POINT('Ctrl Pts',(41.2057832588627,24.5352397370787,31.2528230545482));
#165208=CARTESIAN_POINT('Ctrl Pts',(41.1891189973931,25.268386820864,31.2429005095256));
#165209=CARTESIAN_POINT('Ctrl Pts',(40.6032683645967,25.2655970744325,30.7991171361965));
#165210=CARTESIAN_POINT('Ctrl Pts',(44.9474338966008,24.5596342247746,25.5796360260568));
```
