## Supplementary Material 4 for "De novo Powered Air-Purifying Respirator Design and Fabrication for Pandemic Response": Pelican Case PAPR Assembly.step (part 14 of 22)

```
#165211=CARTESIAN_POINT('Ctrl Pts',(44.9295347661565,25.293133473288,25.5722079452551));
#165212=CARTESIAN_POINT('Ctrl Pts',(44.2901992287422,25.2899892385751,25.2088786224707));
#165213=CARTESIAN_POINT('Ctrl Pts',(46.5371200195055,24.5726283249254,22.5577246622046));
#165214=CARTESIAN_POINT('Ctrl Pts',(46.5186930684102,25.306315625262,22.5515195014195));
#165215=CARTESIAN_POINT('Ctrl Pts',(45.8566358079418,25.3029820984215,22.2311524521917));
#165216=CARTESIAN_POINT('Ctrl Pts',(49.0925353920348,24.5997060807361,16.2605126054846));
#165217=CARTESIAN_POINT('Ctrl Pts',(49.0734491388898,25.3337848785299,16.2569440426269));
#165218=CARTESIAN_POINT('Ctrl Pts',(48.3746738850915,25.3300572730997,16.0260169271429));
#165219=CARTESIAN_POINT('Ctrl Pts',(50.058199893222,24.6137890503398,12.9853714592071));
#165220=CARTESIAN_POINT('Ctrl Pts',(50.0388503490967,25.3480718449069,12.9830879399477));
#165221=CARTESIAN_POINT('Ctrl Pts',(49.3262124431324,25.3441388982877,12.7987656261774));
#165222=CARTESIAN_POINT('Ctrl Pts',(51.327975232602,24.6424967688588,6.30909052814041));
#165223=CARTESIAN_POINT('Ctrl Pts',(51.3085339932866,25.3771953142314,6.30945000112452));
#165224=CARTESIAN_POINT('Ctrl Pts',(50.5774079638694,25.3728438780088,6.22010855256473));
#165225=CARTESIAN_POINT('Ctrl Pts',(51.6320542744346,24.6571206205877,2.90815939479683));
#165226=CARTESIAN_POINT('Ctrl Pts',(51.6126134139086,25.3920312031571,2.90980887302522));
#165227=CARTESIAN_POINT('Ctrl Pts',(50.8770347138643,25.3874663335218,2.86890881887905));
#165228=CARTESIAN_POINT('Ctrl Pts',(51.5994242662028,24.6717312761646,-0.489703961489869));
#165229=CARTESIAN_POINT('Ctrl Pts',(51.5802057862037,25.406851729788,-0.486311784239353));
#165230=CARTESIAN_POINT('Ctrl Pts',(50.8448755614103,25.4020756075392,-0.479269956563999));
#165231=CARTESIAN_POINT('',(-76.2000055033441,1.15171043026881,-64.8888000000021));
#165232=CARTESIAN_POINT('',(0.,0.,0.));
#165233=CARTESIAN_POINT('',(-83.8000055033441,1.15171042389811,-54.8888000000021));
#165234=CARTESIAN_POINT('',(0.,0.,0.));
#165235=CARTESIAN_POINT('',(0.,0.,0.));
#165236=CARTESIAN_POINT('Origin',(0.,12.2,0.));
#165237=CARTESIAN_POINT('',(-6.34973459090203E-15,12.7,-51.8495177166426));
#165238=CARTESIAN_POINT('Origin',(0.,12.7,0.));
#165239=CARTESIAN_POINT('',(-6.41088301406559E-15,12.2261679781215,-52.3488324840199));
#165240=CARTESIAN_POINT('Origin',(-6.34973459090203E-15,12.2,-51.8495177166426));
#165241=CARTESIAN_POINT('Origin',(0.,12.2261679781215,0.));
#165242=CARTESIAN_POINT('Origin',(0.,15.7,0.));
#165243=CARTESIAN_POINT('',(-6.02042590015943E-15,12.7955570788656,-49.1605081918401));
#165244=CARTESIAN_POINT('Origin',(0.,12.7955570788656,0.));
#165245=CARTESIAN_POINT('',(-6.11241402132016E-15,12.7,-49.9116482040035));
#165246=CARTESIAN_POINT('Origin',(-6.11241402132016E-15,15.7,-49.9116482040035));
#165247=CARTESIAN_POINT('Origin',(0.,12.7,0.));
#165248=CARTESIAN_POINT('Origin',(0.,13.685332996396,0.));
#165249=CARTESIAN_POINT('',(5.5990851657017E-15,13.685332996396,-45.72));
#165250=CARTESIAN_POINT('',(5.5990851657017E-15,13.685332996396,-45.72));
#165251=CARTESIAN_POINT('Origin',(0.,13.685332996396,0.));
#165252=CARTESIAN_POINT('Origin',(0.,12.7,0.));
#165253=CARTESIAN_POINT('',(6.41680800023378E-15,11.3029999999998,-52.3972136676584));
#165254=CARTESIAN_POINT('Origin',(0.,11.3029999999998,0.));
#165255=CARTESIAN_POINT('',(6.40784191185861E-15,12.7,-52.324));
#165256=CARTESIAN_POINT('Origin',(0.,11.3029999999998,0.));
#165257=CARTESIAN_POINT('',(6.18232320379563E-15,11.3029999999998,50.4825));
#165258=CARTESIAN_POINT('Origin',(0.,11.3029999999998,0.));
#165259=CARTESIAN_POINT('',(6.17906545729209E-15,9.77899999999954,50.4558984810494));
#165260=CARTESIAN_POINT('',(6.18232320379563E-15,11.3029999999998,50.4825));
#165261=CARTESIAN_POINT('Origin',(0.,9.77899999999954,0.));
#165262=CARTESIAN_POINT('Origin',(0.,9.77899999999998,0.));
#165263=CARTESIAN_POINT('',(6.05789908900225E-15,11.303,-49.4665));
#165264=CARTESIAN_POINT('Origin',(0.,11.303,0.));
#165265=CARTESIAN_POINT('',(6.06115683550579E-15,9.77899999999998,-49.4931015189506));
#165266=CARTESIAN_POINT('',(6.06115683550579E-15,9.77899999999998,-49.4931015189506));
#165267=CARTESIAN_POINT('Origin',(0.,9.77899999999998,0.));
#165268=CARTESIAN_POINT('Origin',(0.,11.303,0.));
#165269=CARTESIAN_POINT('',(5.59221650587078E-15,12.2864158290368,-45.6639131361328));
#165270=CARTESIAN_POINT('Origin',(0.,12.2864158290368,0.));
#165271=CARTESIAN_POINT('',(6.05789908900226E-15,11.303,-49.4665));
#165272=CARTESIAN_POINT('Origin',(32.3289220358489,13.685332996396,32.328922035849));
#165273=CARTESIAN_POINT('',(29.0468988826683,13.685332996396,31.9167966227957));
#165274=CARTESIAN_POINT('',(31.9167966227958,13.685332996396,29.0468988826682));
#165275=CARTESIAN_POINT('Origin',(0.,13.685332996396,0.));
#165276=CARTESIAN_POINT('',(28.8949819541552,13.685332996396,31.9755818100144));
#165277=CARTESIAN_POINT('Origin',(28.9046688260824,13.685332983535,31.7746601528103));
#165278=CARTESIAN_POINT('',(28.2500000000001,13.685332996396,31.9755818100144));
#165279=CARTESIAN_POINT('',(31.7500000000001,13.685332996396,31.9755818100144));
#165280=CARTESIAN_POINT('',(28.0244181899856,13.685332996396,31.7499999999999));
#165281=CARTESIAN_POINT('Origin',(28.2500000000001,13.685332996396,31.7499999999999));
#165282=CARTESIAN_POINT('',(28.0244181899856,13.685332996396,28.2499999999999));
#165283=CARTESIAN_POINT('',(28.0244181899856,13.685332996396,31.7499999999999));
#165284=CARTESIAN_POINT('',(28.25,13.685332996396,28.0244181899855));
#165285=CARTESIAN_POINT('Origin',(28.25,13.685332996396,28.25));
#165286=CARTESIAN_POINT('',(31.75,13.685332996396,28.0244181899855));
#165287=CARTESIAN_POINT('',(31.75,13.685332996396,28.0244181899855));
#165288=CARTESIAN_POINT('',(31.9755818100145,13.685332996396,28.25));
#165289=CARTESIAN_POINT('Origin',(31.75,13.685332996396,28.25));
#165290=CARTESIAN_POINT('',(31.9755818100145,13.685332996396,28.8949819541551));
#165291=CARTESIAN_POINT('',(31.9755818100145,13.685332996396,31.75));
#165292=CARTESIAN_POINT('Origin',(31.7746601528143,13.685332983535,28.9046688260836));
#165293=CARTESIAN_POINT('',(28.0244181899852,13.685332996396,-28.2500000000003));
#165294=CARTESIAN_POINT('',(28.25,13.685332996396,-28.0244181899855));
#165295=CARTESIAN_POINT('Origin',(28.25,13.685332996396,-28.25));
#165296=CARTESIAN_POINT('',(28.0244181899851,13.685332996396,-31.7500000000003));
#165297=CARTESIAN_POINT('',(28.0244181899851,13.685332996396,-31.7500000000003));
#165298=CARTESIAN_POINT('',(28.2499999999997,13.685332996396,-31.9755818100148));
#165299=CARTESIAN_POINT('Origin',(28.2499999999997,13.685332996396,-31.7500000000003));
#165300=CARTESIAN_POINT('',(28.8949819541548,13.685332996396,-31.9755818100148));
#165301=CARTESIAN_POINT('',(31.7499999999997,13.685332996396,-31.9755818100149));
#165302=CARTESIAN_POINT('',(29.0468988826679,13.685332996396,-31.9167966227961));
#165303=CARTESIAN_POINT('Origin',(28.9046688260839,13.685332983535,-31.7746601528161));
#165304=CARTESIAN_POINT('',(31.9167966227958,13.685332996396,-29.0468988826682));
#165305=CARTESIAN_POINT('Origin',(0.,13.685332996396,0.));
#165306=CARTESIAN_POINT('',(31.9755818100145,13.685332996396,-28.8949819541551));
#165307=CARTESIAN_POINT('Origin',(31.7746601528143,13.685332983535,-28.9046688260836));
#165308=CARTESIAN_POINT('',(31.9755818100145,13.685332996396,-28.25));
#165309=CARTESIAN_POINT('',(31.9755818100145,13.685332996396,-31.75));
#165310=CARTESIAN_POINT('',(31.75,13.685332996396,-28.0244181899855));
#165311=CARTESIAN_POINT('Origin',(31.75,13.685332996396,-28.25));
#165312=CARTESIAN_POINT('',(31.75,13.685332996396,-28.0244181899855));
#165313=CARTESIAN_POINT('',(22.0244181899852,13.685332996396,-22.2500000000002));
#165314=CARTESIAN_POINT('',(22.25,13.685332996396,-22.0244181899855));
#165315=CARTESIAN_POINT('Origin',(22.25,13.685332996396,-22.25));
#165316=CARTESIAN_POINT('',(22.0244181899852,13.685332996396,-25.7500000000002));
#165317=CARTESIAN_POINT('',(22.0244181899852,13.685332996396,-25.7500000000002));
#165318=CARTESIAN_POINT('',(22.2499999999997,13.685332996396,-25.9755818100148));
#165319=CARTESIAN_POINT('Origin',(22.2499999999997,13.685332996396,-25.7500000000002));
#165320=CARTESIAN_POINT('',(25.7499999999997,13.685332996396,-25.9755818100148));
#165321=CARTESIAN_POINT('',(25.7499999999997,13.685332996396,-25.9755818100148));
#165322=CARTESIAN_POINT('',(25.9755818100146,13.685332996396,-25.75));
#165323=CARTESIAN_POINT('Origin',(25.75,13.685332996396,-25.75));
#165324=CARTESIAN_POINT('',(25.9755818100146,13.685332996396,-22.25));
#165325=CARTESIAN_POINT('',(25.9755818100146,13.685332996396,-25.75));
#165326=CARTESIAN_POINT('',(25.75,13.685332996396,-22.0244181899855));
#165327=CARTESIAN_POINT('Origin',(25.75,13.685332996396,-22.25));
#165328=CARTESIAN_POINT('',(25.75,13.685332996396,-22.0244181899855));
#165329=CARTESIAN_POINT('',(16.0244181899853,13.685332996396,-16.2500000000002));
#165330=CARTESIAN_POINT('',(16.25,13.685332996396,-16.0244181899855));
#165331=CARTESIAN_POINT('Origin',(16.25,13.685332996396,-16.25));
#165332=CARTESIAN_POINT('',(16.0244181899852,13.685332996396,-19.7500000000002));
#165333=CARTESIAN_POINT('',(16.0244181899852,13.685332996396,-19.7500000000002));
#165334=CARTESIAN_POINT('',(16.2499999999998,13.685332996396,-19.9755818100147));
#165335=CARTESIAN_POINT('Origin',(16.2499999999998,13.685332996396,-19.7500000000002));
#165336=CARTESIAN_POINT('',(19.7499999999998,13.685332996396,-19.9755818100148));
#165337=CARTESIAN_POINT('',(19.7499999999998,13.685332996396,-19.9755818100148));
#165338=CARTESIAN_POINT('',(19.9755818100145,13.685332996396,-19.75));
#165339=CARTESIAN_POINT('Origin',(19.75,13.685332996396,-19.75));
#165340=CARTESIAN_POINT('',(19.9755818100145,13.685332996396,-16.25));
#165341=CARTESIAN_POINT('',(19.9755818100145,13.685332996396,-19.75));
#165342=CARTESIAN_POINT('',(19.75,13.685332996396,-16.0244181899855));
#165343=CARTESIAN_POINT('Origin',(19.75,13.685332996396,-16.25));
#165344=CARTESIAN_POINT('',(19.75,13.685332996396,-16.0244181899855));
#165345=CARTESIAN_POINT('',(10.0244181899853,13.685332996396,-10.2500000000001));
#165346=CARTESIAN_POINT('',(10.25,13.685332996396,-10.0244181899855));
#165347=CARTESIAN_POINT('Origin',(10.25,13.685332996396,-10.25));
#165348=CARTESIAN_POINT('',(10.0244181899853,13.685332996396,-13.7500000000001));
#165349=CARTESIAN_POINT('',(10.0244181899853,13.685332996396,-13.7500000000001));
#165350=CARTESIAN_POINT('',(10.2499999999999,13.685332996396,-13.9755818100147));
#165351=CARTESIAN_POINT('Origin',(10.2499999999999,13.685332996396,-13.7500000000001));
#165352=CARTESIAN_POINT('',(13.7499999999999,13.685332996396,-13.9755818100147));
#165353=CARTESIAN_POINT('',(13.7499999999999,13.685332996396,-13.9755818100147));
#165354=CARTESIAN_POINT('',(13.9755818100145,13.685332996396,-13.75));
#165355=CARTESIAN_POINT('Origin',(13.75,13.685332996396,-13.75));
#165356=CARTESIAN_POINT('',(13.9755818100145,13.685332996396,-10.25));
#165357=CARTESIAN_POINT('',(13.9755818100145,13.685332996396,-13.75));
#165358=CARTESIAN_POINT('',(13.75,13.685332996396,-10.0244181899855));
#165359=CARTESIAN_POINT('Origin',(13.75,13.685332996396,-10.25));
#165360=CARTESIAN_POINT('',(13.75,13.685332996396,-10.0244181899855));
#165361=CARTESIAN_POINT('',(4.02441818998541,13.685332996396,-4.25000000000004));
#165362=CARTESIAN_POINT('',(4.25,13.685332996396,-4.02441818998545));
#165363=CARTESIAN_POINT('Origin',(4.25,13.685332996396,-4.25));
#165364=CARTESIAN_POINT('',(4.02441818998537,13.685332996396,-7.75000000000004));
#165365=CARTESIAN_POINT('',(4.02441818998537,13.685332996396,-7.75000000000004));
#165366=CARTESIAN_POINT('',(4.24999999999992,13.685332996396,-7.97558181001459));
#165367=CARTESIAN_POINT('Origin',(4.24999999999992,13.685332996396,-7.75000000000004));
#165368=CARTESIAN_POINT('',(7.74999999999992,13.685332996396,-7.97558181001463));
#165369=CARTESIAN_POINT('',(7.74999999999992,13.685332996396,-7.97558181001463));
#165370=CARTESIAN_POINT('',(7.97558181001455,13.685332996396,-7.75));
#165371=CARTESIAN_POINT('Origin',(7.75,13.685332996396,-7.75));
#165372=CARTESIAN_POINT('',(7.97558181001455,13.685332996396,-4.25));
#165373=CARTESIAN_POINT('',(7.97558181001455,13.685332996396,-7.75));
#165374=CARTESIAN_POINT('',(7.75,13.685332996396,-4.02441818998545));
#165375=CARTESIAN_POINT('Origin',(7.75,13.685332996396,-4.25));
#165376=CARTESIAN_POINT('',(7.75,13.685332996396,-4.02441818998545));
#165377=CARTESIAN_POINT('',(4.02441818998548,13.685332996396,7.74999999999999));
#165378=CARTESIAN_POINT('',(4.02441818998547,13.685332996396,4.24999999999999));
#165379=CARTESIAN_POINT('',(4.02441818998548,13.685332996396,7.74999999999999));
#165380=CARTESIAN_POINT('',(4.25,13.685332996396,4.02441818998545));
#165381=CARTESIAN_POINT('Origin',(4.25,13.685332996396,4.25));
#165382=CARTESIAN_POINT('',(7.75,13.685332996396,4.02441818998545));
#165383=CARTESIAN_POINT('',(7.75,13.685332996396,4.02441818998545));
#165384=CARTESIAN_POINT('',(7.97558181001455,13.685332996396,4.25));
#165385=CARTESIAN_POINT('Origin',(7.75,13.685332996396,4.25));
#165386=CARTESIAN_POINT('',(7.97558181001455,13.685332996396,7.75));
#165387=CARTESIAN_POINT('',(7.97558181001455,13.685332996396,7.75));
#165388=CARTESIAN_POINT('',(7.75000000000003,13.685332996396,7.97558181001452));
#165389=CARTESIAN_POINT('Origin',(7.75,13.685332996396,7.75));
#165390=CARTESIAN_POINT('',(4.25000000000003,13.685332996396,7.97558181001453));
#165391=CARTESIAN_POINT('',(7.75000000000003,13.685332996396,7.97558181001452));
#165392=CARTESIAN_POINT('Origin',(4.25000000000003,13.685332996396,7.74999999999998));
#165393=CARTESIAN_POINT('',(10.0244181899855,13.685332996396,13.75));
#165394=CARTESIAN_POINT('',(10.0244181899855,13.685332996396,10.25));
#165395=CARTESIAN_POINT('',(10.0244181899855,13.685332996396,13.75));
#165396=CARTESIAN_POINT('',(10.25,13.685332996396,10.0244181899855));
#165397=CARTESIAN_POINT('Origin',(10.25,13.685332996396,10.25));
#165398=CARTESIAN_POINT('',(13.75,13.685332996396,10.0244181899855));
#165399=CARTESIAN_POINT('',(13.75,13.685332996396,10.0244181899855));
#165400=CARTESIAN_POINT('',(13.9755818100145,13.685332996396,10.25));
#165401=CARTESIAN_POINT('Origin',(13.75,13.685332996396,10.25));
#165402=CARTESIAN_POINT('',(13.9755818100145,13.685332996396,13.75));
#165403=CARTESIAN_POINT('',(13.9755818100145,13.685332996396,13.75));
#165404=CARTESIAN_POINT('',(13.75,13.685332996396,13.9755818100145));
#165405=CARTESIAN_POINT('Origin',(13.75,13.685332996396,13.75));
#165406=CARTESIAN_POINT('',(10.25,13.685332996396,13.9755818100145));
#165407=CARTESIAN_POINT('',(13.75,13.685332996396,13.9755818100145));
#165408=CARTESIAN_POINT('Origin',(10.25,13.685332996396,13.75));
#165409=CARTESIAN_POINT('',(16.0244181899855,13.685332996396,19.7499999999999));
#165410=CARTESIAN_POINT('',(16.0244181899855,13.685332996396,16.2499999999999));
#165411=CARTESIAN_POINT('',(16.0244181899855,13.685332996396,19.7499999999999));
#165412=CARTESIAN_POINT('',(16.25,13.685332996396,16.0244181899855));
#165413=CARTESIAN_POINT('Origin',(16.25,13.685332996396,16.25));
#165414=CARTESIAN_POINT('',(19.75,13.685332996396,16.0244181899855));
#165415=CARTESIAN_POINT('',(19.75,13.685332996396,16.0244181899855));
#165416=CARTESIAN_POINT('',(19.9755818100145,13.685332996396,16.25));
#165417=CARTESIAN_POINT('Origin',(19.75,13.685332996396,16.25));
#165418=CARTESIAN_POINT('',(19.9755818100145,13.685332996396,19.75));
#165419=CARTESIAN_POINT('',(19.9755818100145,13.685332996396,19.75));
#165420=CARTESIAN_POINT('',(19.7500000000001,13.685332996396,19.9755818100145));
#165421=CARTESIAN_POINT('Origin',(19.75,13.685332996396,19.75));
#165422=CARTESIAN_POINT('',(16.2500000000001,13.685332996396,19.9755818100145));
#165423=CARTESIAN_POINT('',(19.7500000000001,13.685332996396,19.9755818100145));
#165424=CARTESIAN_POINT('Origin',(16.2500000000001,13.685332996396,19.7499999999999));
#165425=CARTESIAN_POINT('',(22.0244181899855,13.685332996396,25.7499999999999));
#165426=CARTESIAN_POINT('',(22.0244181899855,13.685332996396,22.2499999999999));
#165427=CARTESIAN_POINT('',(22.0244181899855,13.685332996396,25.7499999999999));
#165428=CARTESIAN_POINT('',(22.25,13.685332996396,22.0244181899855));
#165429=CARTESIAN_POINT('Origin',(22.25,13.685332996396,22.25));
#165430=CARTESIAN_POINT('',(25.75,13.685332996396,22.0244181899855));
#165431=CARTESIAN_POINT('',(25.75,13.685332996396,22.0244181899855));
#165432=CARTESIAN_POINT('',(25.9755818100146,13.685332996396,22.25));
#165433=CARTESIAN_POINT('Origin',(25.75,13.685332996396,22.25));
#165434=CARTESIAN_POINT('',(25.9755818100146,13.685332996396,25.75));
#165435=CARTESIAN_POINT('',(25.9755818100146,13.685332996396,25.75));
#165436=CARTESIAN_POINT('',(25.7500000000001,13.685332996396,25.9755818100145));
#165437=CARTESIAN_POINT('Origin',(25.75,13.685332996396,25.75));
#165438=CARTESIAN_POINT('',(22.2500000000001,13.685332996396,25.9755818100145));
#165439=CARTESIAN_POINT('',(25.7500000000001,13.685332996396,25.9755818100145));
#165440=CARTESIAN_POINT('Origin',(22.2500000000001,13.685332996396,25.7499999999999));
#165441=CARTESIAN_POINT('',(16.0244181899855,13.685332996396,-1.75));
#165442=CARTESIAN_POINT('',(16.0244181899855,13.685332996396,1.75));
#165443=CARTESIAN_POINT('',(16.0244181899855,13.685332996396,1.75));
#165444=CARTESIAN_POINT('',(16.25,13.685332996396,-1.97558181001455));
#165445=CARTESIAN_POINT('Origin',(16.25,13.685332996396,-1.75));
#165446=CARTESIAN_POINT('',(19.75,13.685332996396,-1.97558181001455));
#165447=CARTESIAN_POINT('',(19.75,13.685332996396,-1.97558181001455));
#165448=CARTESIAN_POINT('',(19.9755818100145,13.685332996396,-1.75));
#165449=CARTESIAN_POINT('Origin',(19.75,13.685332996396,-1.75));
#165450=CARTESIAN_POINT('',(19.9755818100145,13.685332996396,1.75));
#165451=CARTESIAN_POINT('',(19.9755818100145,13.685332996396,1.75));
#165452=CARTESIAN_POINT('',(19.75,13.685332996396,1.97558181001455));
#165453=CARTESIAN_POINT('Origin',(19.75,13.685332996396,1.75));
#165454=CARTESIAN_POINT('',(16.25,13.685332996396,1.97558181001455));
#165455=CARTESIAN_POINT('',(19.75,13.685332996396,1.97558181001455));
#165456=CARTESIAN_POINT('Origin',(16.25,13.685332996396,1.75));
#165457=CARTESIAN_POINT('',(10.0244181899855,13.685332996396,-1.75));
#165458=CARTESIAN_POINT('',(10.0244181899855,13.685332996396,1.75));
#165459=CARTESIAN_POINT('',(10.0244181899855,13.685332996396,1.75));
#165460=CARTESIAN_POINT('',(10.25,13.685332996396,-1.97558181001455));
#165461=CARTESIAN_POINT('Origin',(10.25,13.685332996396,-1.75));
#165462=CARTESIAN_POINT('',(13.75,13.685332996396,-1.97558181001455));
#165463=CARTESIAN_POINT('',(13.75,13.685332996396,-1.97558181001455));
#165464=CARTESIAN_POINT('',(13.9755818100145,13.685332996396,-1.75));
#165465=CARTESIAN_POINT('Origin',(13.75,13.685332996396,-1.75));
#165466=CARTESIAN_POINT('',(13.9755818100145,13.685332996396,1.75));
#165467=CARTESIAN_POINT('',(13.9755818100145,13.685332996396,1.75));
#165468=CARTESIAN_POINT('',(13.75,13.685332996396,1.97558181001455));
#165469=CARTESIAN_POINT('Origin',(13.75,13.685332996396,1.75));
#165470=CARTESIAN_POINT('',(10.25,13.685332996396,1.97558181001455));
#165471=CARTESIAN_POINT('',(13.75,13.685332996396,1.97558181001455));
#165472=CARTESIAN_POINT('Origin',(10.25,13.685332996396,1.75));
#165473=CARTESIAN_POINT('',(22.0244181899855,13.685332996396,-1.75));
#165474=CARTESIAN_POINT('',(22.0244181899855,13.685332996396,1.75));
#165475=CARTESIAN_POINT('',(22.0244181899855,13.685332996396,1.75));
#165476=CARTESIAN_POINT('',(22.25,13.685332996396,-1.97558181001455));
#165477=CARTESIAN_POINT('Origin',(22.25,13.685332996396,-1.75));
#165478=CARTESIAN_POINT('',(25.75,13.685332996396,-1.97558181001455));
#165479=CARTESIAN_POINT('',(25.75,13.685332996396,-1.97558181001455));
#165480=CARTESIAN_POINT('',(25.9755818100146,13.685332996396,-1.75));
#165481=CARTESIAN_POINT('Origin',(25.75,13.685332996396,-1.75));
#165482=CARTESIAN_POINT('',(25.9755818100146,13.685332996396,1.75));
#165483=CARTESIAN_POINT('',(25.9755818100146,13.685332996396,1.75));
#165484=CARTESIAN_POINT('',(25.75,13.685332996396,1.97558181001455));
#165485=CARTESIAN_POINT('Origin',(25.75,13.685332996396,1.75));
#165486=CARTESIAN_POINT('',(22.25,13.685332996396,1.97558181001455));
#165487=CARTESIAN_POINT('',(25.75,13.685332996396,1.97558181001455));
#165488=CARTESIAN_POINT('Origin',(22.25,13.685332996396,1.75));
#165489=CARTESIAN_POINT('',(28.0244181899855,13.685332996396,-1.75));
#165490=CARTESIAN_POINT('',(28.0244181899855,13.685332996396,1.75));
#165491=CARTESIAN_POINT('',(28.0244181899855,13.685332996396,1.75));
#165492=CARTESIAN_POINT('',(28.25,13.685332996396,-1.97558181001455));
#165493=CARTESIAN_POINT('Origin',(28.25,13.685332996396,-1.75));
#165494=CARTESIAN_POINT('',(31.75,13.685332996396,-1.97558181001455));
#165495=CARTESIAN_POINT('',(31.75,13.685332996396,-1.97558181001455));
#165496=CARTESIAN_POINT('',(31.9755818100145,13.685332996396,-1.75));
#165497=CARTESIAN_POINT('Origin',(31.75,13.685332996396,-1.75));
#165498=CARTESIAN_POINT('',(31.9755818100145,13.685332996396,1.75));
#165499=CARTESIAN_POINT('',(31.9755818100145,13.685332996396,1.75));
#165500=CARTESIAN_POINT('',(31.75,13.685332996396,1.97558181001455));
#165501=CARTESIAN_POINT('Origin',(31.75,13.685332996396,1.75));
#165502=CARTESIAN_POINT('',(28.25,13.685332996396,1.97558181001455));
#165503=CARTESIAN_POINT('',(31.75,13.685332996396,1.97558181001455));
#165504=CARTESIAN_POINT('Origin',(28.25,13.685332996396,1.75));
#165505=CARTESIAN_POINT('',(34.0244181899855,13.685332996396,-1.75));
#165506=CARTESIAN_POINT('',(34.0244181899855,13.685332996396,1.75));
#165507=CARTESIAN_POINT('',(34.0244181899855,13.685332996396,1.75));
#165508=CARTESIAN_POINT('',(34.25,13.685332996396,-1.97558181001455));
#165509=CARTESIAN_POINT('Origin',(34.25,13.685332996396,-1.75));
#165510=CARTESIAN_POINT('',(37.75,13.685332996396,-1.97558181001455));
#165511=CARTESIAN_POINT('',(37.75,13.685332996396,-1.97558181001455));
#165512=CARTESIAN_POINT('',(37.9755818100146,13.685332996396,-1.75));
#165513=CARTESIAN_POINT('Origin',(37.75,13.685332996396,-1.75));
#165514=CARTESIAN_POINT('',(37.9755818100146,13.685332996396,1.75));
#165515=CARTESIAN_POINT('',(37.9755818100146,13.685332996396,1.75));
#165516=CARTESIAN_POINT('',(37.75,13.685332996396,1.97558181001455));
#165517=CARTESIAN_POINT('Origin',(37.75,13.685332996396,1.75));
#165518=CARTESIAN_POINT('',(34.25,13.685332996396,1.97558181001455));
#165519=CARTESIAN_POINT('',(37.75,13.685332996396,1.97558181001455));
#165520=CARTESIAN_POINT('Origin',(34.25,13.685332996396,1.75));
#165521=CARTESIAN_POINT('',(40.0244181899855,13.685332996396,-1.75));
#165522=CARTESIAN_POINT('',(40.0244181899855,13.685332996396,1.75));
#165523=CARTESIAN_POINT('',(40.0244181899855,13.685332996396,1.75));
#165524=CARTESIAN_POINT('',(40.25,13.685332996396,-1.97558181001455));
#165525=CARTESIAN_POINT('Origin',(40.25,13.685332996396,-1.75));
#165526=CARTESIAN_POINT('',(42.8953043447347,13.6853329930983,-1.97558067113343));
#165527=CARTESIAN_POINT('',(43.75,13.685332996396,-1.97558181001455));
#165528=CARTESIAN_POINT('',(43.1197125083757,13.685332996396,-1.75915734256194));
#165529=CARTESIAN_POINT('Ctrl Pts',(43.1197125083757,13.685332996396,-1.75915734256194));
#165530=CARTESIAN_POINT('Ctrl Pts',(43.1173439465347,13.685332996396,-1.81721252392754));
#165531=CARTESIAN_POINT('Ctrl Pts',(43.0919013531587,13.685332996396,-1.87302842434034));
#165532=CARTESIAN_POINT('Ctrl Pts',(43.0504944560233,13.685332996396,-1.91276360078837));
#165533=CARTESIAN_POINT('Ctrl Pts',(43.0093249536293,13.685332996396,-1.95227096683298));
#165534=CARTESIAN_POINT('Ctrl Pts',(42.9524891253735,13.685332996396,-1.9753164306885));
#165535=CARTESIAN_POINT('Ctrl Pts',(42.8953043480232,13.685332996396,-1.97557953310508));
#165536=CARTESIAN_POINT('',(43.1197125083757,13.685332996396,1.75915734256194));
#165537=CARTESIAN_POINT('Origin',(0.,13.685332996396,0.));
#165538=CARTESIAN_POINT('',(42.8953043447347,13.6853329930983,1.97558067113343));
#165539=CARTESIAN_POINT('Ctrl Pts',(43.1197125083757,13.685332996396,1.75915734256194));
#165540=CARTESIAN_POINT('Ctrl Pts',(43.1173439465347,13.685332996396,1.81721252392754));
#165541=CARTESIAN_POINT('Ctrl Pts',(43.0919013531587,13.685332996396,1.87302842434035));
#165542=CARTESIAN_POINT('Ctrl Pts',(43.0504944560233,13.685332996396,1.91276360078838));
#165543=CARTESIAN_POINT('Ctrl Pts',(43.0093249536293,13.685332996396,1.95227096683299));
#165544=CARTESIAN_POINT('Ctrl Pts',(42.9524891253735,13.685332996396,1.97531643068851));
#165545=CARTESIAN_POINT('Ctrl Pts',(42.8953043480232,13.685332996396,1.97557953310509));
#165546=CARTESIAN_POINT('',(40.25,13.685332996396,1.97558181001455));
#165547=CARTESIAN_POINT('',(43.75,13.685332996396,1.97558181001455));
#165548=CARTESIAN_POINT('Origin',(40.25,13.685332996396,1.75));
#165549=CARTESIAN_POINT('',(4.02441818998545,13.685332996396,-1.75));
#165550=CARTESIAN_POINT('',(4.02441818998545,13.685332996396,1.75));
#165551=CARTESIAN_POINT('',(4.02441818998545,13.685332996396,1.75));
#165552=CARTESIAN_POINT('',(4.25,13.685332996396,-1.97558181001455));
#165553=CARTESIAN_POINT('Origin',(4.25,13.685332996396,-1.75));
#165554=CARTESIAN_POINT('',(7.75,13.685332996396,-1.97558181001455));
#165555=CARTESIAN_POINT('',(7.75,13.685332996396,-1.97558181001455));
#165556=CARTESIAN_POINT('',(7.97558181001455,13.685332996396,-1.75));
#165557=CARTESIAN_POINT('Origin',(7.75,13.685332996396,-1.75));
#165558=CARTESIAN_POINT('',(7.97558181001455,13.685332996396,1.75));
#165559=CARTESIAN_POINT('',(7.97558181001455,13.685332996396,1.75));
#165560=CARTESIAN_POINT('',(7.75,13.685332996396,1.97558181001455));
#165561=CARTESIAN_POINT('Origin',(7.75,13.685332996396,1.75));
#165562=CARTESIAN_POINT('',(4.25,13.685332996396,1.97558181001455));
#165563=CARTESIAN_POINT('',(7.75,13.685332996396,1.97558181001455));
#165564=CARTESIAN_POINT('Origin',(4.25,13.685332996396,1.75));
#165565=CARTESIAN_POINT('',(34.5305242102408,13.685332996396,25.885268766749));
#165566=CARTESIAN_POINT('',(36.9069587811206,13.685332996396,22.366954081625));
#165567=CARTESIAN_POINT('Origin',(0.,13.685332996396,0.));
#165568=CARTESIAN_POINT('',(34.3499698402956,13.685332996396,25.9755818100145));
#165569=CARTESIAN_POINT('Ctrl Pts',(34.5305242102408,13.685332996396,25.885268766749));
#165570=CARTESIAN_POINT('Ctrl Pts',(34.5200066253867,13.685332996396,25.8992989946565));
#165571=CARTESIAN_POINT('Ctrl Pts',(34.5078548784223,13.6853329963987,25.912022552363));
#165572=CARTESIAN_POINT('Ctrl Pts',(34.4809893576982,13.6853329963987,25.9342960856016));
#165573=CARTESIAN_POINT('Ctrl Pts',(34.4663683751951,13.6853329963987,25.9438181609827));
#165574=CARTESIAN_POINT('Ctrl Pts',(34.4352835467234,13.6853329963987,25.9593662277637));
#165575=CARTESIAN_POINT('Ctrl Pts',(34.4188691485232,13.6853329963987,25.965361132279));
#165576=CARTESIAN_POINT('Ctrl Pts',(34.3849307012328,13.6853329963987,25.97349151162));
#165577=CARTESIAN_POINT('Ctrl Pts',(34.3674804919031,13.685332996396,25.9755817632062));
#165578=CARTESIAN_POINT('Ctrl Pts',(34.3499700010595,13.685332996396,25.9755818100145));
#165579=CARTESIAN_POINT('',(34.25,13.685332996396,25.9755818100146));
#165580=CARTESIAN_POINT('',(37.75,13.685332996396,25.9755818100146));
#165581=CARTESIAN_POINT('',(34.0244181899855,13.685332996396,25.75));
#165582=CARTESIAN_POINT('Origin',(34.25,13.685332996396,25.75));
#165583=CARTESIAN_POINT('',(34.0244181899855,13.685332996396,22.25));
#165584=CARTESIAN_POINT('',(34.0244181899855,13.685332996396,25.75));
#165585=CARTESIAN_POINT('',(34.25,13.685332996396,22.0244181899855));
#165586=CARTESIAN_POINT('Origin',(34.25,13.685332996396,22.25));
#165587=CARTESIAN_POINT('',(36.714085775646,13.685332996396,22.0244181899854));
#165588=CARTESIAN_POINT('',(37.75,13.685332996396,22.0244181899855));
#165589=CARTESIAN_POINT('Ctrl Pts',(36.7140857763057,13.685332996396,22.0244181899854));
#165590=CARTESIAN_POINT('Ctrl Pts',(36.754084877245,13.685332997209,22.0244182164865));
#165591=CARTESIAN_POINT('Ctrl Pts',(36.7938641217927,13.685332996396,22.0353025785806));
#165592=CARTESIAN_POINT('Ctrl Pts',(36.8280838947681,13.685332996396,22.0553471857052));
#165593=CARTESIAN_POINT('Ctrl Pts',(36.8623036677435,13.685332996396,22.0753917928298));
#165594=CARTESIAN_POINT('Ctrl Pts',(36.8910796084173,13.685332996396,22.1045899064317));
#165595=CARTESIAN_POINT('Ctrl Pts',(36.9106359969255,13.685332996396,22.1393364629774));
#165596=CARTESIAN_POINT('Ctrl Pts',(36.9301923854338,13.685332996396,22.174083019523));
#165597=CARTESIAN_POINT('Ctrl Pts',(36.9402546058739,13.685332996396,22.2141206541726));
#165598=CARTESIAN_POINT('Ctrl Pts',(36.9396050279048,13.685332996396,22.2536952105404));
#165599=CARTESIAN_POINT('Ctrl Pts',(36.9389554499357,13.685332996396,22.2932697669083));
#165600=CARTESIAN_POINT('Ctrl Pts',(36.9275326108776,13.685332996396,22.3330056926635));
#165601=CARTESIAN_POINT('Ctrl Pts',(36.9069587811206,13.685332996396,22.366954081625));
#165602=CARTESIAN_POINT('',(40.8821558584252,13.685332996396,13.8222130546555));
#165603=CARTESIAN_POINT('',(41.9074446817176,13.685332996396,10.3038983695316));
#165604=CARTESIAN_POINT('Origin',(0.,13.685332996396,0.));
#165605=CARTESIAN_POINT('',(40.6684316106888,13.685332996396,13.9755818100145));
#165606=CARTESIAN_POINT('Ctrl Pts',(40.8821558584273,13.6853329963961,13.8222130546567));
#165607=CARTESIAN_POINT('Ctrl Pts',(40.8670451246225,13.685332996396,13.8669060182705));
#165608=CARTESIAN_POINT('Ctrl Pts',(40.8378863014117,13.685332996396,13.9061001212851));
#165609=CARTESIAN_POINT('Ctrl Pts',(40.7997959829941,13.685332996396,13.9333847006351));
#165610=CARTESIAN_POINT('Ctrl Pts',(40.7617056645766,13.685332996396,13.9606692799852));
#165611=CARTESIAN_POINT('Ctrl Pts',(40.7153716660836,13.685333000624,13.9755816845071));
#165612=CARTESIAN_POINT('Ctrl Pts',(40.6684318962847,13.685332996396,13.9755818100145));
#165613=CARTESIAN_POINT('',(40.25,13.685332996396,13.9755818100145));
#165614=CARTESIAN_POINT('',(43.75,13.685332996396,13.9755818100145));
#165615=CARTESIAN_POINT('',(40.0244181899855,13.685332996396,13.75));
#165616=CARTESIAN_POINT('Origin',(40.25,13.685332996396,13.75));
#165617=CARTESIAN_POINT('',(40.0244181899855,13.685332996396,10.25));
#165618=CARTESIAN_POINT('',(40.0244181899855,13.685332996396,13.75));
#165619=CARTESIAN_POINT('',(40.25,13.685332996396,10.0244181899855));
#165620=CARTESIAN_POINT('Origin',(40.25,13.685332996396,10.25));
#165621=CARTESIAN_POINT('',(41.6884060514864,13.685332996396,10.0244181899857));
#165622=CARTESIAN_POINT('',(43.75,13.685332996396,10.0244181899855));
#165623=CARTESIAN_POINT('Ctrl Pts',(41.6884062733934,13.685332996396,10.0244181899863));
#165624=CARTESIAN_POINT('Ctrl Pts',(41.7571033670528,13.6853329939054,10.0244183936536));
#165625=CARTESIAN_POINT('Ctrl Pts',(41.824207251865,13.685332996396,10.0575127410175));
#165626=CARTESIAN_POINT('Ctrl Pts',(41.8660442416264,13.685332996396,10.1109828206471));
#165627=CARTESIAN_POINT('Ctrl Pts',(41.9078812313879,13.685332996396,10.1644529002766));
#165628=CARTESIAN_POINT('Ctrl Pts',(41.9237717267708,13.685332996396,10.2374931520764));
#165629=CARTESIAN_POINT('Ctrl Pts',(41.9074446817176,13.685332996396,10.3038983695315));
#165630=CARTESIAN_POINT('',(42.4465483343114,13.685332996396,7.79068519860871));
#165631=CARTESIAN_POINT('',(42.9435803299674,13.685332996396,4.27237051348477));
#165632=CARTESIAN_POINT('Origin',(0.,13.685332996396,0.));
#165633=CARTESIAN_POINT('',(42.2246586690629,13.685332996396,7.97558181001455));
#165634=CARTESIAN_POINT('Ctrl Pts',(42.4465483343114,13.685332996396,7.79068519860873));
#165635=CARTESIAN_POINT('Ctrl Pts',(42.4370329095607,13.685332996396,7.84252869002695));
#165636=CARTESIAN_POINT('Ctrl Pts',(42.4094382707245,13.685332996396,7.88965581112129));
#165637=CARTESIAN_POINT('Ctrl Pts',(42.3690613155704,13.685332996396,7.92330082841964));
#165638=CARTESIAN_POINT('Ctrl Pts',(42.3286843604163,13.685332996396,7.956945845718));
#165639=CARTESIAN_POINT('Ctrl Pts',(42.2771387938982,13.68533299838,7.97558166976761));
#165640=CARTESIAN_POINT('Ctrl Pts',(42.2246587886425,13.685332996396,7.97558181001455));
#165641=CARTESIAN_POINT('',(40.25,13.685332996396,7.97558181001455));
#165642=CARTESIAN_POINT('',(43.75,13.685332996396,7.97558181001455));
#165643=CARTESIAN_POINT('',(40.0244181899855,13.685332996396,7.75));
#165644=CARTESIAN_POINT('Origin',(40.25,13.685332996396,7.75));
#165645=CARTESIAN_POINT('',(40.0244181899855,13.685332996396,4.25));
#165646=CARTESIAN_POINT('',(40.0244181899855,13.685332996396,7.75));
#165647=CARTESIAN_POINT('',(40.25,13.685332996396,4.02441818998545));
#165648=CARTESIAN_POINT('Origin',(40.25,13.685332996396,4.25));
#165649=CARTESIAN_POINT('',(42.7191142651735,13.685332996396,4.02441818998545));
#165650=CARTESIAN_POINT('',(43.75,13.685332996396,4.02441818998545));
#165651=CARTESIAN_POINT('Ctrl Pts',(42.7191142657048,13.6853329963959,4.02441818998545));
#165652=CARTESIAN_POINT('Ctrl Pts',(42.7820645507904,13.6853330085331,4.02441834955121));
#165653=CARTESIAN_POINT('Ctrl Pts',(42.8444249780521,13.6853329963961,4.05229847698778));
#165654=CARTESIAN_POINT('Ctrl Pts',(42.8863523357132,13.6853329963961,4.09862612970803));
#165655=CARTESIAN_POINT('Ctrl Pts',(42.9282796933742,13.6853329963961,4.14495378242829));
#165656=CARTESIAN_POINT('Ctrl Pts',(42.9498015322778,13.6853329963961,4.20983662577254));
#165657=CARTESIAN_POINT('Ctrl Pts',(42.9435803299674,13.685332996396,4.27237051348477));
#165658=CARTESIAN_POINT('',(31.9755818100145,13.685332996396,25.75));
#165659=CARTESIAN_POINT('',(31.75,13.685332996396,25.9755818100146));
#165660=CARTESIAN_POINT('Origin',(31.75,13.685332996396,25.75));
#165661=CARTESIAN_POINT('',(28.25,13.685332996396,25.9755818100145));
#165662=CARTESIAN_POINT('',(31.75,13.685332996396,25.9755818100146));
#165663=CARTESIAN_POINT('',(28.0244181899855,13.685332996396,25.75));
#165664=CARTESIAN_POINT('Origin',(28.25,13.685332996396,25.75));
#165665=CARTESIAN_POINT('',(28.0244181899855,13.685332996396,22.25));
#165666=CARTESIAN_POINT('',(28.0244181899855,13.685332996396,25.75));
#165667=CARTESIAN_POINT('',(28.25,13.685332996396,22.0244181899855));
#165668=CARTESIAN_POINT('Origin',(28.25,13.685332996396,22.25));
#165669=CARTESIAN_POINT('',(31.75,13.685332996396,22.0244181899855));
#165670=CARTESIAN_POINT('',(31.75,13.685332996396,22.0244181899855));
#165671=CARTESIAN_POINT('',(31.9755818100145,13.685332996396,22.25));
#165672=CARTESIAN_POINT('Origin',(31.75,13.685332996396,22.25));
#165673=CARTESIAN_POINT('',(31.9755818100145,13.685332996396,25.75));
#165674=CARTESIAN_POINT('',(25.9755818100146,13.685332996396,19.75));
#165675=CARTESIAN_POINT('',(25.75,13.685332996396,19.9755818100145));
#165676=CARTESIAN_POINT('Origin',(25.75,13.685332996396,19.75));
#165677=CARTESIAN_POINT('',(22.25,13.685332996396,19.9755818100145));
#165678=CARTESIAN_POINT('',(25.75,13.685332996396,19.9755818100145));
#165679=CARTESIAN_POINT('',(22.0244181899855,13.685332996396,19.75));
#165680=CARTESIAN_POINT('Origin',(22.25,13.685332996396,19.75));
#165681=CARTESIAN_POINT('',(22.0244181899855,13.685332996396,16.25));
#165682=CARTESIAN_POINT('',(22.0244181899855,13.685332996396,19.75));
#165683=CARTESIAN_POINT('',(22.25,13.685332996396,16.0244181899855));
#165684=CARTESIAN_POINT('Origin',(22.25,13.685332996396,16.25));
#165685=CARTESIAN_POINT('',(25.75,13.685332996396,16.0244181899855));
#165686=CARTESIAN_POINT('',(25.75,13.685332996396,16.0244181899855));
#165687=CARTESIAN_POINT('',(25.9755818100146,13.685332996396,16.25));
#165688=CARTESIAN_POINT('Origin',(25.75,13.685332996396,16.25));
#165689=CARTESIAN_POINT('',(25.9755818100146,13.685332996396,19.75));
#165690=CARTESIAN_POINT('',(37.9755818100146,13.685332996396,19.75));
#165691=CARTESIAN_POINT('',(37.75,13.685332996396,19.9755818100145));
#165692=CARTESIAN_POINT('Origin',(37.75,13.685332996396,19.75));
#165693=CARTESIAN_POINT('',(34.25,13.685332996396,19.9755818100145));
#165694=CARTESIAN_POINT('',(37.75,13.685332996396,19.9755818100145));
#165695=CARTESIAN_POINT('',(34.0244181899855,13.685332996396,19.75));
#165696=CARTESIAN_POINT('Origin',(34.25,13.685332996396,19.75));
#165697=CARTESIAN_POINT('',(34.0244181899855,13.685332996396,16.25));
#165698=CARTESIAN_POINT('',(34.0244181899855,13.685332996396,19.75));
#165699=CARTESIAN_POINT('',(34.25,13.685332996396,16.0244181899855));
#165700=CARTESIAN_POINT('Origin',(34.25,13.685332996396,16.25));
#165701=CARTESIAN_POINT('',(37.75,13.685332996396,16.0244181899855));
#165702=CARTESIAN_POINT('',(37.75,13.685332996396,16.0244181899855));
#165703=CARTESIAN_POINT('',(37.9755818100146,13.685332996396,16.25));
#165704=CARTESIAN_POINT('Origin',(37.75,13.685332996396,16.25));
#165705=CARTESIAN_POINT('',(37.9755818100146,13.685332996396,19.75));
#165706=CARTESIAN_POINT('',(31.9755818100145,13.685332996396,19.75));
#165707=CARTESIAN_POINT('',(31.75,13.685332996396,19.9755818100145));
#165708=CARTESIAN_POINT('Origin',(31.75,13.685332996396,19.75));
#165709=CARTESIAN_POINT('',(28.25,13.685332996396,19.9755818100145));
#165710=CARTESIAN_POINT('',(31.75,13.685332996396,19.9755818100145));
#165711=CARTESIAN_POINT('',(28.0244181899855,13.685332996396,19.75));
#165712=CARTESIAN_POINT('Origin',(28.25,13.685332996396,19.75));
#165713=CARTESIAN_POINT('',(28.0244181899855,13.685332996396,16.25));
#165714=CARTESIAN_POINT('',(28.0244181899855,13.685332996396,19.75));
#165715=CARTESIAN_POINT('',(28.25,13.685332996396,16.0244181899855));
#165716=CARTESIAN_POINT('Origin',(28.25,13.685332996396,16.25));
#165717=CARTESIAN_POINT('',(31.75,13.685332996396,16.0244181899855));
#165718=CARTESIAN_POINT('',(31.75,13.685332996396,16.0244181899855));
#165719=CARTESIAN_POINT('',(31.9755818100145,13.685332996396,16.25));
#165720=CARTESIAN_POINT('Origin',(31.75,13.685332996396,16.25));
#165721=CARTESIAN_POINT('',(31.9755818100145,13.685332996396,19.75));
#165722=CARTESIAN_POINT('',(19.9755818100145,13.685332996396,13.75));
#165723=CARTESIAN_POINT('',(19.75,13.685332996396,13.9755818100145));
#165724=CARTESIAN_POINT('Origin',(19.75,13.685332996396,13.75));
#165725=CARTESIAN_POINT('',(16.25,13.685332996396,13.9755818100145));
#165726=CARTESIAN_POINT('',(19.75,13.685332996396,13.9755818100145));
#165727=CARTESIAN_POINT('',(16.0244181899855,13.685332996396,13.75));
#165728=CARTESIAN_POINT('Origin',(16.25,13.685332996396,13.75));
#165729=CARTESIAN_POINT('',(16.0244181899855,13.685332996396,10.25));
#165730=CARTESIAN_POINT('',(16.0244181899855,13.685332996396,13.75));
#165731=CARTESIAN_POINT('',(16.25,13.685332996396,10.0244181899855));
#165732=CARTESIAN_POINT('Origin',(16.25,13.685332996396,10.25));
#165733=CARTESIAN_POINT('',(19.75,13.685332996396,10.0244181899855));
#165734=CARTESIAN_POINT('',(19.75,13.685332996396,10.0244181899855));
#165735=CARTESIAN_POINT('',(19.9755818100145,13.685332996396,10.25));
#165736=CARTESIAN_POINT('Origin',(19.75,13.685332996396,10.25));
#165737=CARTESIAN_POINT('',(19.9755818100145,13.685332996396,13.75));
#165738=CARTESIAN_POINT('',(25.9755818100146,13.685332996396,13.75));
#165739=CARTESIAN_POINT('',(25.75,13.685332996396,13.9755818100145));
#165740=CARTESIAN_POINT('Origin',(25.75,13.685332996396,13.75));
#165741=CARTESIAN_POINT('',(22.25,13.685332996396,13.9755818100145));
#165742=CARTESIAN_POINT('',(25.75,13.685332996396,13.9755818100145));
#165743=CARTESIAN_POINT('',(22.0244181899855,13.685332996396,13.75));
#165744=CARTESIAN_POINT('Origin',(22.25,13.685332996396,13.75));
#165745=CARTESIAN_POINT('',(22.0244181899855,13.685332996396,10.25));
#165746=CARTESIAN_POINT('',(22.0244181899855,13.685332996396,13.75));
#165747=CARTESIAN_POINT('',(22.25,13.685332996396,10.0244181899855));
#165748=CARTESIAN_POINT('Origin',(22.25,13.685332996396,10.25));
#165749=CARTESIAN_POINT('',(25.75,13.685332996396,10.0244181899855));
#165750=CARTESIAN_POINT('',(25.75,13.685332996396,10.0244181899855));
#165751=CARTESIAN_POINT('',(25.9755818100146,13.685332996396,10.25));
#165752=CARTESIAN_POINT('Origin',(25.75,13.685332996396,10.25));
#165753=CARTESIAN_POINT('',(25.9755818100146,13.685332996396,13.75));
#165754=CARTESIAN_POINT('',(37.9755818100146,13.685332996396,13.75));
#165755=CARTESIAN_POINT('',(37.75,13.685332996396,13.9755818100145));
#165756=CARTESIAN_POINT('Origin',(37.75,13.685332996396,13.75));
#165757=CARTESIAN_POINT('',(34.25,13.685332996396,13.9755818100145));
#165758=CARTESIAN_POINT('',(37.75,13.685332996396,13.9755818100145));
#165759=CARTESIAN_POINT('',(34.0244181899855,13.685332996396,13.75));
#165760=CARTESIAN_POINT('Origin',(34.25,13.685332996396,13.75));
#165761=CARTESIAN_POINT('',(34.0244181899855,13.685332996396,10.25));
#165762=CARTESIAN_POINT('',(34.0244181899855,13.685332996396,13.75));
#165763=CARTESIAN_POINT('',(34.25,13.685332996396,10.0244181899855));
#165764=CARTESIAN_POINT('Origin',(34.25,13.685332996396,10.25));
#165765=CARTESIAN_POINT('',(37.75,13.685332996396,10.0244181899855));
#165766=CARTESIAN_POINT('',(37.75,13.685332996396,10.0244181899855));
#165767=CARTESIAN_POINT('',(37.9755818100146,13.685332996396,10.25));
#165768=CARTESIAN_POINT('Origin',(37.75,13.685332996396,10.25));
#165769=CARTESIAN_POINT('',(37.9755818100146,13.685332996396,13.75));
#165770=CARTESIAN_POINT('',(31.9755818100145,13.685332996396,13.75));
#165771=CARTESIAN_POINT('',(31.75,13.685332996396,13.9755818100145));
#165772=CARTESIAN_POINT('Origin',(31.75,13.685332996396,13.75));
#165773=CARTESIAN_POINT('',(28.25,13.685332996396,13.9755818100145));
#165774=CARTESIAN_POINT('',(31.75,13.685332996396,13.9755818100145));
#165775=CARTESIAN_POINT('',(28.0244181899855,13.685332996396,13.75));
#165776=CARTESIAN_POINT('Origin',(28.25,13.685332996396,13.75));
#165777=CARTESIAN_POINT('',(28.0244181899855,13.685332996396,10.25));
#165778=CARTESIAN_POINT('',(28.0244181899855,13.685332996396,13.75));
#165779=CARTESIAN_POINT('',(28.25,13.685332996396,10.0244181899855));
#165780=CARTESIAN_POINT('Origin',(28.25,13.685332996396,10.25));
#165781=CARTESIAN_POINT('',(31.75,13.685332996396,10.0244181899855));
#165782=CARTESIAN_POINT('',(31.75,13.685332996396,10.0244181899855));
#165783=CARTESIAN_POINT('',(31.9755818100145,13.685332996396,10.25));
#165784=CARTESIAN_POINT('Origin',(31.75,13.685332996396,10.25));
#165785=CARTESIAN_POINT('',(31.9755818100145,13.685332996396,13.75));
#165786=CARTESIAN_POINT('',(13.9755818100145,13.685332996396,7.75));
#165787=CARTESIAN_POINT('',(13.75,13.685332996396,7.97558181001455));
#165788=CARTESIAN_POINT('Origin',(13.75,13.685332996396,7.75));
#165789=CARTESIAN_POINT('',(10.25,13.685332996396,7.97558181001454));
#165790=CARTESIAN_POINT('',(13.75,13.685332996396,7.97558181001455));
#165791=CARTESIAN_POINT('',(10.0244181899855,13.685332996396,7.75));
#165792=CARTESIAN_POINT('Origin',(10.25,13.685332996396,7.75));
#165793=CARTESIAN_POINT('',(10.0244181899855,13.685332996396,4.25));
#165794=CARTESIAN_POINT('',(10.0244181899855,13.685332996396,7.75));
#165795=CARTESIAN_POINT('',(10.25,13.685332996396,4.02441818998545));
#165796=CARTESIAN_POINT('Origin',(10.25,13.685332996396,4.25));
#165797=CARTESIAN_POINT('',(13.75,13.685332996396,4.02441818998545));
#165798=CARTESIAN_POINT('',(13.75,13.685332996396,4.02441818998545));
#165799=CARTESIAN_POINT('',(13.9755818100145,13.685332996396,4.25));
#165800=CARTESIAN_POINT('Origin',(13.75,13.685332996396,4.25));
#165801=CARTESIAN_POINT('',(13.9755818100145,13.685332996396,7.75));
#165802=CARTESIAN_POINT('',(19.9755818100145,13.685332996396,7.75));
#165803=CARTESIAN_POINT('',(19.75,13.685332996396,7.97558181001455));
#165804=CARTESIAN_POINT('Origin',(19.75,13.685332996396,7.75));
#165805=CARTESIAN_POINT('',(16.25,13.685332996396,7.97558181001454));
#165806=CARTESIAN_POINT('',(19.75,13.685332996396,7.97558181001455));
#165807=CARTESIAN_POINT('',(16.0244181899855,13.685332996396,7.75));
#165808=CARTESIAN_POINT('Origin',(16.25,13.685332996396,7.75));
#165809=CARTESIAN_POINT('',(16.0244181899855,13.685332996396,4.25));
#165810=CARTESIAN_POINT('',(16.0244181899855,13.685332996396,7.75));
#165811=CARTESIAN_POINT('',(16.25,13.685332996396,4.02441818998545));
#165812=CARTESIAN_POINT('Origin',(16.25,13.685332996396,4.25));
#165813=CARTESIAN_POINT('',(19.75,13.685332996396,4.02441818998545));
#165814=CARTESIAN_POINT('',(19.75,13.685332996396,4.02441818998545));
#165815=CARTESIAN_POINT('',(19.9755818100145,13.685332996396,4.25));
#165816=CARTESIAN_POINT('Origin',(19.75,13.685332996396,4.25));
#165817=CARTESIAN_POINT('',(19.9755818100145,13.685332996396,7.75));
#165818=CARTESIAN_POINT('',(25.9755818100146,13.685332996396,7.75));
#165819=CARTESIAN_POINT('',(25.75,13.685332996396,7.97558181001455));
#165820=CARTESIAN_POINT('Origin',(25.75,13.685332996396,7.75));
#165821=CARTESIAN_POINT('',(22.25,13.685332996396,7.97558181001454));
#165822=CARTESIAN_POINT('',(25.75,13.685332996396,7.97558181001455));
#165823=CARTESIAN_POINT('',(22.0244181899855,13.685332996396,7.75));
#165824=CARTESIAN_POINT('Origin',(22.25,13.685332996396,7.75));
#165825=CARTESIAN_POINT('',(22.0244181899855,13.685332996396,4.25));
#165826=CARTESIAN_POINT('',(22.0244181899855,13.685332996396,7.75));
#165827=CARTESIAN_POINT('',(22.25,13.685332996396,4.02441818998545));
#165828=CARTESIAN_POINT('Origin',(22.25,13.685332996396,4.25));
#165829=CARTESIAN_POINT('',(25.75,13.685332996396,4.02441818998545));
#165830=CARTESIAN_POINT('',(25.75,13.685332996396,4.02441818998545));
#165831=CARTESIAN_POINT('',(25.9755818100146,13.685332996396,4.25));
#165832=CARTESIAN_POINT('Origin',(25.75,13.685332996396,4.25));
#165833=CARTESIAN_POINT('',(25.9755818100146,13.685332996396,7.75));
#165834=CARTESIAN_POINT('',(37.9755818100146,13.685332996396,7.75));
#165835=CARTESIAN_POINT('',(37.75,13.685332996396,7.97558181001455));
#165836=CARTESIAN_POINT('Origin',(37.75,13.685332996396,7.75));
#165837=CARTESIAN_POINT('',(34.25,13.685332996396,7.97558181001454));
#165838=CARTESIAN_POINT('',(37.75,13.685332996396,7.97558181001455));
#165839=CARTESIAN_POINT('',(34.0244181899855,13.685332996396,7.75));
#165840=CARTESIAN_POINT('Origin',(34.25,13.685332996396,7.75));
#165841=CARTESIAN_POINT('',(34.0244181899855,13.685332996396,4.25));
#165842=CARTESIAN_POINT('',(34.0244181899855,13.685332996396,7.75));
#165843=CARTESIAN_POINT('',(34.25,13.685332996396,4.02441818998545));
#165844=CARTESIAN_POINT('Origin',(34.25,13.685332996396,4.25));
#165845=CARTESIAN_POINT('',(37.75,13.685332996396,4.02441818998545));
#165846=CARTESIAN_POINT('',(37.75,13.685332996396,4.02441818998545));
#165847=CARTESIAN_POINT('',(37.9755818100146,13.685332996396,4.25));
#165848=CARTESIAN_POINT('Origin',(37.75,13.685332996396,4.25));
#165849=CARTESIAN_POINT('',(37.9755818100146,13.685332996396,7.75));
#165850=CARTESIAN_POINT('',(31.9755818100145,13.685332996396,7.75));
#165851=CARTESIAN_POINT('',(31.75,13.685332996396,7.97558181001455));
#165852=CARTESIAN_POINT('Origin',(31.75,13.685332996396,7.75));
#165853=CARTESIAN_POINT('',(28.25,13.685332996396,7.97558181001454));
#165854=CARTESIAN_POINT('',(31.75,13.685332996396,7.97558181001455));
#165855=CARTESIAN_POINT('',(28.0244181899855,13.685332996396,7.75));
#165856=CARTESIAN_POINT('Origin',(28.25,13.685332996396,7.75));
#165857=CARTESIAN_POINT('',(28.0244181899855,13.685332996396,4.25));
#165858=CARTESIAN_POINT('',(28.0244181899855,13.685332996396,7.75));
#165859=CARTESIAN_POINT('',(28.25,13.685332996396,4.02441818998545));
#165860=CARTESIAN_POINT('Origin',(28.25,13.685332996396,4.25));
#165861=CARTESIAN_POINT('',(31.75,13.685332996396,4.02441818998545));
#165862=CARTESIAN_POINT('',(31.75,13.685332996396,4.02441818998545));
#165863=CARTESIAN_POINT('',(31.9755818100145,13.685332996396,4.25));
#165864=CARTESIAN_POINT('Origin',(31.75,13.685332996396,4.25));
#165865=CARTESIAN_POINT('',(31.9755818100145,13.685332996396,7.75));
#165866=CARTESIAN_POINT('',(-1.75000000000002,13.685332996396,-1.97558181001453));
#165867=CARTESIAN_POINT('',(1.74999999999998,13.685332996396,-1.97558181001456));
#165868=CARTESIAN_POINT('',(32.328922035849,13.685332996396,-1.97558181001489));
#165869=CARTESIAN_POINT('',(1.97558181001455,13.685332996396,-1.75));
#165870=CARTESIAN_POINT('Origin',(1.75,13.685332996396,-1.75));
#165871=CARTESIAN_POINT('',(1.97558181001455,13.685332996396,1.75));
#165872=CARTESIAN_POINT('',(1.97558181001455,13.685332996396,32.328922035849));
#165873=CARTESIAN_POINT('',(1.75000000000001,13.685332996396,1.97558181001454));
#165874=CARTESIAN_POINT('Origin',(1.75,13.685332996396,1.75));
#165875=CARTESIAN_POINT('',(-1.74999999999999,13.685332996396,1.97558181001455));
#165876=CARTESIAN_POINT('',(-32.328922035849,13.685332996396,1.97558181001466));
#165877=CARTESIAN_POINT('',(-1.97558181001455,13.685332996396,1.75));
#165878=CARTESIAN_POINT('Origin',(-1.75,13.685332996396,1.75));
#165879=CARTESIAN_POINT('',(-1.97558181001455,13.685332996396,-1.75));
#165880=CARTESIAN_POINT('',(-1.97558181001455,13.685332996396,-32.328922035849));
#165881=CARTESIAN_POINT('Origin',(-1.75000000000002,13.685332996396,-1.74999999999998));
#165882=CARTESIAN_POINT('',(34.5305242102408,13.685332996396,-25.885268766749));
#165883=CARTESIAN_POINT('',(36.9069587811206,13.685332996396,-22.366954081625));
#165884=CARTESIAN_POINT('Origin',(0.,13.685332996396,0.));
#165885=CARTESIAN_POINT('',(36.714085775646,13.685332996396,-22.0244181899854));
#165886=CARTESIAN_POINT('Ctrl Pts',(36.7140857763057,13.685332996396,-22.0244181899854));
#165887=CARTESIAN_POINT('Ctrl Pts',(36.754084877245,13.685332997209,-22.0244182164865));
#165888=CARTESIAN_POINT('Ctrl Pts',(36.7938641217927,13.685332996396,-22.0353025785806));
#165889=CARTESIAN_POINT('Ctrl Pts',(36.8280838947681,13.685332996396,-22.0553471857052));
#165890=CARTESIAN_POINT('Ctrl Pts',(36.8623036677435,13.685332996396,-22.0753917928298));
#165891=CARTESIAN_POINT('Ctrl Pts',(36.8910796084173,13.685332996396,-22.1045899064317));
#165892=CARTESIAN_POINT('Ctrl Pts',(36.9106359969255,13.685332996396,-22.1393364629774));
#165893=CARTESIAN_POINT('Ctrl Pts',(36.9301923854338,13.685332996396,-22.174083019523));
#165894=CARTESIAN_POINT('Ctrl Pts',(36.9402546058739,13.685332996396,-22.2141206541726));
#165895=CARTESIAN_POINT('Ctrl Pts',(36.9396050279048,13.685332996396,-22.2536952105404));
#165896=CARTESIAN_POINT('Ctrl Pts',(36.9389554499357,13.685332996396,-22.2932697669083));
#165897=CARTESIAN_POINT('Ctrl Pts',(36.9275326108776,13.685332996396,-22.3330056926635));
#165898=CARTESIAN_POINT('Ctrl Pts',(36.9069587811206,13.685332996396,-22.366954081625));
#165899=CARTESIAN_POINT('',(34.25,13.685332996396,-22.0244181899855));
#165900=CARTESIAN_POINT('',(37.75,13.685332996396,-22.0244181899855));
#165901=CARTESIAN_POINT('',(34.0244181899855,13.685332996396,-22.25));
#165902=CARTESIAN_POINT('Origin',(34.25,13.685332996396,-22.25));
#165903=CARTESIAN_POINT('',(34.0244181899855,13.685332996396,-25.75));
#165904=CARTESIAN_POINT('',(34.0244181899855,13.685332996396,-25.75));
#165905=CARTESIAN_POINT('',(34.25,13.685332996396,-25.9755818100146));
#165906=CARTESIAN_POINT('Origin',(34.25,13.685332996396,-25.75));
#165907=CARTESIAN_POINT('',(34.3499698402956,13.685332996396,-25.9755818100145));
#165908=CARTESIAN_POINT('',(37.75,13.685332996396,-25.9755818100146));
#165909=CARTESIAN_POINT('Ctrl Pts',(34.5305242102408,13.685332996396,-25.885268766749));
#165910=CARTESIAN_POINT('Ctrl Pts',(34.5200066253867,13.685332996396,-25.8992989946565));
#165911=CARTESIAN_POINT('Ctrl Pts',(34.5078548784223,13.6853329963987,-25.912022552363));
#165912=CARTESIAN_POINT('Ctrl Pts',(34.4809893576982,13.6853329963987,-25.9342960856016));
#165913=CARTESIAN_POINT('Ctrl Pts',(34.4663683751951,13.6853329963987,-25.9438181609827));
#165914=CARTESIAN_POINT('Ctrl Pts',(34.4352835467234,13.6853329963987,-25.9593662277637));
#165915=CARTESIAN_POINT('Ctrl Pts',(34.4188691485232,13.6853329963987,-25.965361132279));
#165916=CARTESIAN_POINT('Ctrl Pts',(34.3849307012327,13.6853329963987,-25.97349151162));
#165917=CARTESIAN_POINT('Ctrl Pts',(34.3674804919031,13.685332996396,-25.9755817632062));
#165918=CARTESIAN_POINT('Ctrl Pts',(34.3499700010595,13.685332996396,-25.9755818100145));
#165919=CARTESIAN_POINT('',(40.8821558584252,13.685332996396,-13.8222130546555));
#165920=CARTESIAN_POINT('',(41.9074446817176,13.685332996396,-10.3038983695316));
#165921=CARTESIAN_POINT('Origin',(0.,13.685332996396,0.));
#165922=CARTESIAN_POINT('',(41.6884060514864,13.685332996396,-10.0244181899857));
#165923=CARTESIAN_POINT('Ctrl Pts',(41.6884062733934,13.685332996396,-10.0244181899863));
#165924=CARTESIAN_POINT('Ctrl Pts',(41.7571033670528,13.6853329939054,-10.0244183936536));
#165925=CARTESIAN_POINT('Ctrl Pts',(41.824207251865,13.685332996396,-10.0575127410175));
#165926=CARTESIAN_POINT('Ctrl Pts',(41.8660442416264,13.685332996396,-10.1109828206471));
#165927=CARTESIAN_POINT('Ctrl Pts',(41.9078812313879,13.685332996396,-10.1644529002766));
#165928=CARTESIAN_POINT('Ctrl Pts',(41.9237717267708,13.685332996396,-10.2374931520764));
#165929=CARTESIAN_POINT('Ctrl Pts',(41.9074446817176,13.685332996396,-10.3038983695315));
#165930=CARTESIAN_POINT('',(40.25,13.685332996396,-10.0244181899855));
#165931=CARTESIAN_POINT('',(43.75,13.685332996396,-10.0244181899855));
#165932=CARTESIAN_POINT('',(40.0244181899855,13.685332996396,-10.25));
#165933=CARTESIAN_POINT('Origin',(40.25,13.685332996396,-10.25));
#165934=CARTESIAN_POINT('',(40.0244181899855,13.685332996396,-13.75));
#165935=CARTESIAN_POINT('',(40.0244181899855,13.685332996396,-13.75));
#165936=CARTESIAN_POINT('',(40.25,13.685332996396,-13.9755818100145));
#165937=CARTESIAN_POINT('Origin',(40.25,13.685332996396,-13.75));
#165938=CARTESIAN_POINT('',(40.6684316106888,13.685332996396,-13.9755818100145));
#165939=CARTESIAN_POINT('',(43.75,13.685332996396,-13.9755818100145));
#165940=CARTESIAN_POINT('Ctrl Pts',(40.8821558584273,13.6853329963961,-13.8222130546567));
#165941=CARTESIAN_POINT('Ctrl Pts',(40.8670451246225,13.685332996396,-13.8669060182705));
#165942=CARTESIAN_POINT('Ctrl Pts',(40.8378863014117,13.685332996396,-13.9061001212851));
#165943=CARTESIAN_POINT('Ctrl Pts',(40.7997959829941,13.685332996396,-13.9333847006351));
#165944=CARTESIAN_POINT('Ctrl Pts',(40.7617056645766,13.685332996396,-13.9606692799852));
#165945=CARTESIAN_POINT('Ctrl Pts',(40.7153716660836,13.685333000624,-13.9755816845071));
#165946=CARTESIAN_POINT('Ctrl Pts',(40.6684318962847,13.685332996396,-13.9755818100145));
#165947=CARTESIAN_POINT('',(42.4465483343114,13.685332996396,-7.79068519860871));
#165948=CARTESIAN_POINT('',(42.9435803299674,13.685332996396,-4.27237051348477));
#165949=CARTESIAN_POINT('Origin',(0.,13.685332996396,0.));
#165950=CARTESIAN_POINT('',(42.7191142651735,13.685332996396,-4.02441818998545));
#165951=CARTESIAN_POINT('Ctrl Pts',(42.7191142657048,13.6853329963959,-4.02441818998545));
#165952=CARTESIAN_POINT('Ctrl Pts',(42.7820645507904,13.6853330085331,-4.02441834955121));
#165953=CARTESIAN_POINT('Ctrl Pts',(42.8444249780521,13.6853329963961,-4.05229847698778));
#165954=CARTESIAN_POINT('Ctrl Pts',(42.8863523357132,13.6853329963961,-4.09862612970803));
#165955=CARTESIAN_POINT('Ctrl Pts',(42.9282796933742,13.6853329963961,-4.14495378242829));
#165956=CARTESIAN_POINT('Ctrl Pts',(42.9498015322778,13.6853329963961,-4.20983662577254));
#165957=CARTESIAN_POINT('Ctrl Pts',(42.9435803299674,13.685332996396,-4.27237051348477));
#165958=CARTESIAN_POINT('',(40.25,13.685332996396,-4.02441818998545));
#165959=CARTESIAN_POINT('',(43.75,13.685332996396,-4.02441818998545));
#165960=CARTESIAN_POINT('',(40.0244181899855,13.685332996396,-4.25));
#165961=CARTESIAN_POINT('Origin',(40.25,13.685332996396,-4.25));
#165962=CARTESIAN_POINT('',(40.0244181899855,13.685332996396,-7.75));
#165963=CARTESIAN_POINT('',(40.0244181899855,13.685332996396,-7.75));
#165964=CARTESIAN_POINT('',(40.25,13.685332996396,-7.97558181001455));
#165965=CARTESIAN_POINT('Origin',(40.25,13.685332996396,-7.75));
#165966=CARTESIAN_POINT('',(42.2246586690629,13.685332996396,-7.97558181001455));
#165967=CARTESIAN_POINT('',(43.75,13.685332996396,-7.97558181001455));
#165968=CARTESIAN_POINT('Ctrl Pts',(42.4465483343114,13.685332996396,-7.79068519860873));
#165969=CARTESIAN_POINT('Ctrl Pts',(42.4370329095607,13.685332996396,-7.84252869002695));
#165970=CARTESIAN_POINT('Ctrl Pts',(42.4094382707245,13.685332996396,-7.88965581112129));
#165971=CARTESIAN_POINT('Ctrl Pts',(42.3690613155704,13.685332996396,-7.92330082841964));
#165972=CARTESIAN_POINT('Ctrl Pts',(42.3286843604163,13.685332996396,-7.956945845718));
#165973=CARTESIAN_POINT('Ctrl Pts',(42.2771387938982,13.68533299838,-7.97558166976761));
#165974=CARTESIAN_POINT('Ctrl Pts',(42.2246587886425,13.685332996396,-7.97558181001455));
#165975=CARTESIAN_POINT('',(31.9755818100145,13.685332996396,-25.75));
#165976=CARTESIAN_POINT('',(31.75,13.685332996396,-25.9755818100146));
#165977=CARTESIAN_POINT('Origin',(31.75,13.685332996396,-25.75));
#165978=CARTESIAN_POINT('',(31.9755818100145,13.685332996396,-22.25));
#165979=CARTESIAN_POINT('',(31.9755818100145,13.685332996396,-25.75));
#165980=CARTESIAN_POINT('',(31.75,13.685332996396,-22.0244181899855));
#165981=CARTESIAN_POINT('Origin',(31.75,13.685332996396,-22.25));
#165982=CARTESIAN_POINT('',(28.25,13.685332996396,-22.0244181899855));
#165983=CARTESIAN_POINT('',(31.75,13.685332996396,-22.0244181899855));
#165984=CARTESIAN_POINT('',(28.0244181899855,13.685332996396,-22.25));
#165985=CARTESIAN_POINT('Origin',(28.25,13.685332996396,-22.25));
#165986=CARTESIAN_POINT('',(28.0244181899855,13.685332996396,-25.75));
#165987=CARTESIAN_POINT('',(28.0244181899855,13.685332996396,-25.75));
#165988=CARTESIAN_POINT('',(28.25,13.685332996396,-25.9755818100145));
#165989=CARTESIAN_POINT('Origin',(28.25,13.685332996396,-25.75));
#165990=CARTESIAN_POINT('',(31.75,13.685332996396,-25.9755818100146));
#165991=CARTESIAN_POINT('',(25.9755818100146,13.685332996396,-19.75));
#165992=CARTESIAN_POINT('',(25.75,13.685332996396,-19.9755818100145));
#165993=CARTESIAN_POINT('Origin',(25.75,13.685332996396,-19.75));
#165994=CARTESIAN_POINT('',(25.9755818100146,13.685332996396,-16.25));
#165995=CARTESIAN_POINT('',(25.9755818100146,13.685332996396,-19.75));
#165996=CARTESIAN_POINT('',(25.75,13.685332996396,-16.0244181899855));
#165997=CARTESIAN_POINT('Origin',(25.75,13.685332996396,-16.25));
#165998=CARTESIAN_POINT('',(22.25,13.685332996396,-16.0244181899855));
#165999=CARTESIAN_POINT('',(25.75,13.685332996396,-16.0244181899855));
#166000=CARTESIAN_POINT('',(22.0244181899855,13.685332996396,-16.25));
#166001=CARTESIAN_POINT('Origin',(22.25,13.685332996396,-16.25));
#166002=CARTESIAN_POINT('',(22.0244181899855,13.685332996396,-19.75));
#166003=CARTESIAN_POINT('',(22.0244181899855,13.685332996396,-19.75));
#166004=CARTESIAN_POINT('',(22.25,13.685332996396,-19.9755818100145));
#166005=CARTESIAN_POINT('Origin',(22.25,13.685332996396,-19.75));
#166006=CARTESIAN_POINT('',(25.75,13.685332996396,-19.9755818100145));
#166007=CARTESIAN_POINT('',(37.9755818100146,13.685332996396,-19.75));
#166008=CARTESIAN_POINT('',(37.75,13.685332996396,-19.9755818100145));
#166009=CARTESIAN_POINT('Origin',(37.75,13.685332996396,-19.75));
#166010=CARTESIAN_POINT('',(37.9755818100146,13.685332996396,-16.25));
#166011=CARTESIAN_POINT('',(37.9755818100146,13.685332996396,-19.75));
#166012=CARTESIAN_POINT('',(37.75,13.685332996396,-16.0244181899855));
#166013=CARTESIAN_POINT('Origin',(37.75,13.685332996396,-16.25));
#166014=CARTESIAN_POINT('',(34.25,13.685332996396,-16.0244181899855));
#166015=CARTESIAN_POINT('',(37.75,13.685332996396,-16.0244181899855));
#166016=CARTESIAN_POINT('',(34.0244181899855,13.685332996396,-16.25));
#166017=CARTESIAN_POINT('Origin',(34.25,13.685332996396,-16.25));
#166018=CARTESIAN_POINT('',(34.0244181899855,13.685332996396,-19.75));
#166019=CARTESIAN_POINT('',(34.0244181899855,13.685332996396,-19.75));
#166020=CARTESIAN_POINT('',(34.25,13.685332996396,-19.9755818100145));
#166021=CARTESIAN_POINT('Origin',(34.25,13.685332996396,-19.75));
#166022=CARTESIAN_POINT('',(37.75,13.685332996396,-19.9755818100145));
#166023=CARTESIAN_POINT('',(31.9755818100145,13.685332996396,-19.75));
#166024=CARTESIAN_POINT('',(31.75,13.685332996396,-19.9755818100145));
#166025=CARTESIAN_POINT('Origin',(31.75,13.685332996396,-19.75));
#166026=CARTESIAN_POINT('',(31.9755818100145,13.685332996396,-16.25));
#166027=CARTESIAN_POINT('',(31.9755818100145,13.685332996396,-19.75));
#166028=CARTESIAN_POINT('',(31.75,13.685332996396,-16.0244181899855));
#166029=CARTESIAN_POINT('Origin',(31.75,13.685332996396,-16.25));
#166030=CARTESIAN_POINT('',(28.25,13.685332996396,-16.0244181899855));
#166031=CARTESIAN_POINT('',(31.75,13.685332996396,-16.0244181899855));
#166032=CARTESIAN_POINT('',(28.0244181899855,13.685332996396,-16.25));
#166033=CARTESIAN_POINT('Origin',(28.25,13.685332996396,-16.25));
#166034=CARTESIAN_POINT('',(28.0244181899855,13.685332996396,-19.75));
#166035=CARTESIAN_POINT('',(28.0244181899855,13.685332996396,-19.75));
#166036=CARTESIAN_POINT('',(28.25,13.685332996396,-19.9755818100145));
#166037=CARTESIAN_POINT('Origin',(28.25,13.685332996396,-19.75));
#166038=CARTESIAN_POINT('',(31.75,13.685332996396,-19.9755818100145));
#166039=CARTESIAN_POINT('',(19.9755818100145,13.685332996396,-13.75));
#166040=CARTESIAN_POINT('',(19.75,13.685332996396,-13.9755818100145));
#166041=CARTESIAN_POINT('Origin',(19.75,13.685332996396,-13.75));
#166042=CARTESIAN_POINT('',(19.9755818100145,13.685332996396,-10.25));
#166043=CARTESIAN_POINT('',(19.9755818100145,13.685332996396,-13.75));
#166044=CARTESIAN_POINT('',(19.75,13.685332996396,-10.0244181899855));
#166045=CARTESIAN_POINT('Origin',(19.75,13.685332996396,-10.25));
#166046=CARTESIAN_POINT('',(16.25,13.685332996396,-10.0244181899855));
#166047=CARTESIAN_POINT('',(19.75,13.685332996396,-10.0244181899855));
#166048=CARTESIAN_POINT('',(16.0244181899855,13.685332996396,-10.25));
#166049=CARTESIAN_POINT('Origin',(16.25,13.685332996396,-10.25));
#166050=CARTESIAN_POINT('',(16.0244181899855,13.685332996396,-13.75));
#166051=CARTESIAN_POINT('',(16.0244181899855,13.685332996396,-13.75));
#166052=CARTESIAN_POINT('',(16.25,13.685332996396,-13.9755818100145));
#166053=CARTESIAN_POINT('Origin',(16.25,13.685332996396,-13.75));
#166054=CARTESIAN_POINT('',(19.75,13.685332996396,-13.9755818100145));
#166055=CARTESIAN_POINT('',(25.9755818100146,13.685332996396,-13.75));
#166056=CARTESIAN_POINT('',(25.75,13.685332996396,-13.9755818100145));
#166057=CARTESIAN_POINT('Origin',(25.75,13.685332996396,-13.75));
#166058=CARTESIAN_POINT('',(25.9755818100146,13.685332996396,-10.25));
#166059=CARTESIAN_POINT('',(25.9755818100146,13.685332996396,-13.75));
#166060=CARTESIAN_POINT('',(25.75,13.685332996396,-10.0244181899855));
#166061=CARTESIAN_POINT('Origin',(25.75,13.685332996396,-10.25));
#166062=CARTESIAN_POINT('',(22.25,13.685332996396,-10.0244181899855));
#166063=CARTESIAN_POINT('',(25.75,13.685332996396,-10.0244181899855));
#166064=CARTESIAN_POINT('',(22.0244181899855,13.685332996396,-10.25));
#166065=CARTESIAN_POINT('Origin',(22.25,13.685332996396,-10.25));
#166066=CARTESIAN_POINT('',(22.0244181899855,13.685332996396,-13.75));
#166067=CARTESIAN_POINT('',(22.0244181899855,13.685332996396,-13.75));
#166068=CARTESIAN_POINT('',(22.25,13.685332996396,-13.9755818100145));
#166069=CARTESIAN_POINT('Origin',(22.25,13.685332996396,-13.75));
#166070=CARTESIAN_POINT('',(25.75,13.685332996396,-13.9755818100145));
#166071=CARTESIAN_POINT('',(37.9755818100146,13.685332996396,-13.75));
#166072=CARTESIAN_POINT('',(37.75,13.685332996396,-13.9755818100145));
#166073=CARTESIAN_POINT('Origin',(37.75,13.685332996396,-13.75));
#166074=CARTESIAN_POINT('',(37.9755818100146,13.685332996396,-10.25));
#166075=CARTESIAN_POINT('',(37.9755818100146,13.685332996396,-13.75));
#166076=CARTESIAN_POINT('',(37.75,13.685332996396,-10.0244181899855));
#166077=CARTESIAN_POINT('Origin',(37.75,13.685332996396,-10.25));
#166078=CARTESIAN_POINT('',(34.25,13.685332996396,-10.0244181899855));
#166079=CARTESIAN_POINT('',(37.75,13.685332996396,-10.0244181899855));
#166080=CARTESIAN_POINT('',(34.0244181899855,13.685332996396,-10.25));
#166081=CARTESIAN_POINT('Origin',(34.25,13.685332996396,-10.25));
#166082=CARTESIAN_POINT('',(34.0244181899855,13.685332996396,-13.75));
#166083=CARTESIAN_POINT('',(34.0244181899855,13.685332996396,-13.75));
#166084=CARTESIAN_POINT('',(34.25,13.685332996396,-13.9755818100145));
#166085=CARTESIAN_POINT('Origin',(34.25,13.685332996396,-13.75));
#166086=CARTESIAN_POINT('',(37.75,13.685332996396,-13.9755818100145));
#166087=CARTESIAN_POINT('',(31.9755818100145,13.685332996396,-13.75));
#166088=CARTESIAN_POINT('',(31.75,13.685332996396,-13.9755818100145));
#166089=CARTESIAN_POINT('Origin',(31.75,13.685332996396,-13.75));
#166090=CARTESIAN_POINT('',(31.9755818100145,13.685332996396,-10.25));
#166091=CARTESIAN_POINT('',(31.9755818100145,13.685332996396,-13.75));
#166092=CARTESIAN_POINT('',(31.75,13.685332996396,-10.0244181899855));
#166093=CARTESIAN_POINT('Origin',(31.75,13.685332996396,-10.25));
#166094=CARTESIAN_POINT('',(28.25,13.685332996396,-10.0244181899855));
#166095=CARTESIAN_POINT('',(31.75,13.685332996396,-10.0244181899855));
#166096=CARTESIAN_POINT('',(28.0244181899855,13.685332996396,-10.25));
#166097=CARTESIAN_POINT('Origin',(28.25,13.685332996396,-10.25));
#166098=CARTESIAN_POINT('',(28.0244181899855,13.685332996396,-13.75));
#166099=CARTESIAN_POINT('',(28.0244181899855,13.685332996396,-13.75));
#166100=CARTESIAN_POINT('',(28.25,13.685332996396,-13.9755818100145));
#166101=CARTESIAN_POINT('Origin',(28.25,13.685332996396,-13.75));
#166102=CARTESIAN_POINT('',(31.75,13.685332996396,-13.9755818100145));
#166103=CARTESIAN_POINT('',(13.9755818100145,13.685332996396,-7.75));
#166104=CARTESIAN_POINT('',(13.75,13.685332996396,-7.97558181001455));
#166105=CARTESIAN_POINT('Origin',(13.75,13.685332996396,-7.75));
#166106=CARTESIAN_POINT('',(13.9755818100145,13.685332996396,-4.25));
#166107=CARTESIAN_POINT('',(13.9755818100145,13.685332996396,-7.75));
#166108=CARTESIAN_POINT('',(13.75,13.685332996396,-4.02441818998545));
#166109=CARTESIAN_POINT('Origin',(13.75,13.685332996396,-4.25));
#166110=CARTESIAN_POINT('',(10.25,13.685332996396,-4.02441818998545));
#166111=CARTESIAN_POINT('',(13.75,13.685332996396,-4.02441818998545));
#166112=CARTESIAN_POINT('',(10.0244181899855,13.685332996396,-4.25));
#166113=CARTESIAN_POINT('Origin',(10.25,13.685332996396,-4.25));
#166114=CARTESIAN_POINT('',(10.0244181899855,13.685332996396,-7.75));
#166115=CARTESIAN_POINT('',(10.0244181899855,13.685332996396,-7.75));
#166116=CARTESIAN_POINT('',(10.25,13.685332996396,-7.97558181001454));
#166117=CARTESIAN_POINT('Origin',(10.25,13.685332996396,-7.75));
#166118=CARTESIAN_POINT('',(13.75,13.685332996396,-7.97558181001455));
#166119=CARTESIAN_POINT('',(19.9755818100145,13.685332996396,-7.75));
#166120=CARTESIAN_POINT('',(19.75,13.685332996396,-7.97558181001455));
#166121=CARTESIAN_POINT('Origin',(19.75,13.685332996396,-7.75));
#166122=CARTESIAN_POINT('',(19.9755818100145,13.685332996396,-4.25));
#166123=CARTESIAN_POINT('',(19.9755818100145,13.685332996396,-7.75));
#166124=CARTESIAN_POINT('',(19.75,13.685332996396,-4.02441818998545));
#166125=CARTESIAN_POINT('Origin',(19.75,13.685332996396,-4.25));
#166126=CARTESIAN_POINT('',(16.25,13.685332996396,-4.02441818998545));
#166127=CARTESIAN_POINT('',(19.75,13.685332996396,-4.02441818998545));
#166128=CARTESIAN_POINT('',(16.0244181899855,13.685332996396,-4.25));
#166129=CARTESIAN_POINT('Origin',(16.25,13.685332996396,-4.25));
#166130=CARTESIAN_POINT('',(16.0244181899855,13.685332996396,-7.75));
#166131=CARTESIAN_POINT('',(16.0244181899855,13.685332996396,-7.75));
#166132=CARTESIAN_POINT('',(16.25,13.685332996396,-7.97558181001454));
#166133=CARTESIAN_POINT('Origin',(16.25,13.685332996396,-7.75));
#166134=CARTESIAN_POINT('',(19.75,13.685332996396,-7.97558181001455));
#166135=CARTESIAN_POINT('',(25.9755818100146,13.685332996396,-7.75));
#166136=CARTESIAN_POINT('',(25.75,13.685332996396,-7.97558181001455));
#166137=CARTESIAN_POINT('Origin',(25.75,13.685332996396,-7.75));
#166138=CARTESIAN_POINT('',(25.9755818100146,13.685332996396,-4.25));
#166139=CARTESIAN_POINT('',(25.9755818100146,13.685332996396,-7.75));
#166140=CARTESIAN_POINT('',(25.75,13.685332996396,-4.02441818998545));
#166141=CARTESIAN_POINT('Origin',(25.75,13.685332996396,-4.25));
#166142=CARTESIAN_POINT('',(22.25,13.685332996396,-4.02441818998545));
#166143=CARTESIAN_POINT('',(25.75,13.685332996396,-4.02441818998545));
#166144=CARTESIAN_POINT('',(22.0244181899855,13.685332996396,-4.25));
#166145=CARTESIAN_POINT('Origin',(22.25,13.685332996396,-4.25));
#166146=CARTESIAN_POINT('',(22.0244181899855,13.685332996396,-7.75));
#166147=CARTESIAN_POINT('',(22.0244181899855,13.685332996396,-7.75));
#166148=CARTESIAN_POINT('',(22.25,13.685332996396,-7.97558181001454));
#166149=CARTESIAN_POINT('Origin',(22.25,13.685332996396,-7.75));
#166150=CARTESIAN_POINT('',(25.75,13.685332996396,-7.97558181001455));
#166151=CARTESIAN_POINT('',(37.9755818100146,13.685332996396,-7.75));
#166152=CARTESIAN_POINT('',(37.75,13.685332996396,-7.97558181001455));
#166153=CARTESIAN_POINT('Origin',(37.75,13.685332996396,-7.75));
#166154=CARTESIAN_POINT('',(37.9755818100146,13.685332996396,-4.25));
#166155=CARTESIAN_POINT('',(37.9755818100146,13.685332996396,-7.75));
#166156=CARTESIAN_POINT('',(37.75,13.685332996396,-4.02441818998545));
#166157=CARTESIAN_POINT('Origin',(37.75,13.685332996396,-4.25));
#166158=CARTESIAN_POINT('',(34.25,13.685332996396,-4.02441818998545));
#166159=CARTESIAN_POINT('',(37.75,13.685332996396,-4.02441818998545));
#166160=CARTESIAN_POINT('',(34.0244181899855,13.685332996396,-4.25));
#166161=CARTESIAN_POINT('Origin',(34.25,13.685332996396,-4.25));
#166162=CARTESIAN_POINT('',(34.0244181899855,13.685332996396,-7.75));
#166163=CARTESIAN_POINT('',(34.0244181899855,13.685332996396,-7.75));
#166164=CARTESIAN_POINT('',(34.25,13.685332996396,-7.97558181001454));
#166165=CARTESIAN_POINT('Origin',(34.25,13.685332996396,-7.75));
#166166=CARTESIAN_POINT('',(37.75,13.685332996396,-7.97558181001455));
#166167=CARTESIAN_POINT('',(31.9755818100145,13.685332996396,-7.75));
#166168=CARTESIAN_POINT('',(31.75,13.685332996396,-7.97558181001455));
#166169=CARTESIAN_POINT('Origin',(31.75,13.685332996396,-7.75));
#166170=CARTESIAN_POINT('',(31.9755818100145,13.685332996396,-4.25));
#166171=CARTESIAN_POINT('',(31.9755818100145,13.685332996396,-7.75));
#166172=CARTESIAN_POINT('',(31.75,13.685332996396,-4.02441818998545));
#166173=CARTESIAN_POINT('Origin',(31.75,13.685332996396,-4.25));
#166174=CARTESIAN_POINT('',(28.25,13.685332996396,-4.02441818998545));
#166175=CARTESIAN_POINT('',(31.75,13.685332996396,-4.02441818998545));
#166176=CARTESIAN_POINT('',(28.0244181899855,13.685332996396,-4.25));
#166177=CARTESIAN_POINT('Origin',(28.25,13.685332996396,-4.25));
#166178=CARTESIAN_POINT('',(28.0244181899855,13.685332996396,-7.75));
#166179=CARTESIAN_POINT('',(28.0244181899855,13.685332996396,-7.75));
#166180=CARTESIAN_POINT('',(28.25,13.685332996396,-7.97558181001454));
#166181=CARTESIAN_POINT('Origin',(28.25,13.685332996396,-7.75));
#166182=CARTESIAN_POINT('',(31.75,13.685332996396,-7.97558181001455));
#166183=CARTESIAN_POINT('',(-28.25,13.685332996396,-28.0244181899855));
#166184=CARTESIAN_POINT('',(-28.0244181899857,13.685332996396,-28.2499999999997));
#166185=CARTESIAN_POINT('Origin',(-28.2500000000003,13.685332996396,-28.2499999999997));
#166186=CARTESIAN_POINT('',(-31.75,13.685332996396,-28.0244181899855));
#166187=CARTESIAN_POINT('',(-31.75,13.685332996396,-28.0244181899855));
#166188=CARTESIAN_POINT('',(-31.9755818100145,13.685332996396,-28.25));
#166189=CARTESIAN_POINT('Origin',(-31.75,13.685332996396,-28.25));
#166190=CARTESIAN_POINT('',(-31.9755818100145,13.685332996396,-28.8949819541551));
#166191=CARTESIAN_POINT('',(-31.9755818100145,13.685332996396,-31.75));
#166192=CARTESIAN_POINT('',(-31.9167966227958,13.685332996396,-29.0468988826682));
#166193=CARTESIAN_POINT('Origin',(-31.7746601528143,13.685332983535,-28.9046688260836));
#166194=CARTESIAN_POINT('',(-29.0468988826685,13.685332996396,-31.9167966227955));
#166195=CARTESIAN_POINT('Origin',(0.,13.685332996396,0.));
#166196=CARTESIAN_POINT('',(-28.8949819541555,13.685332996396,-31.9755818100142));
#166197=CARTESIAN_POINT('Origin',(-28.9046688260828,13.685332983535,-31.7746601528113));
#166198=CARTESIAN_POINT('',(-28.2500000000003,13.685332996396,-31.9755818100142));
#166199=CARTESIAN_POINT('',(-31.7500000000003,13.685332996396,-31.9755818100142));
#166200=CARTESIAN_POINT('',(-28.0244181899858,13.685332996396,-31.7499999999997));
#166201=CARTESIAN_POINT('Origin',(-28.2500000000003,13.685332996396,-31.7499999999997));
#166202=CARTESIAN_POINT('',(-28.0244181899858,13.685332996396,-31.7499999999997));
#166203=CARTESIAN_POINT('',(-22.25,13.685332996396,-22.0244181899855));
#166204=CARTESIAN_POINT('',(-22.0244181899857,13.685332996396,-22.2499999999998));
#166205=CARTESIAN_POINT('Origin',(-22.2500000000002,13.685332996396,-22.2499999999998));
#166206=CARTESIAN_POINT('',(-25.75,13.685332996396,-22.0244181899855));
#166207=CARTESIAN_POINT('',(-25.75,13.685332996396,-22.0244181899855));
#166208=CARTESIAN_POINT('',(-25.9755818100146,13.685332996396,-22.25));
#166209=CARTESIAN_POINT('Origin',(-25.75,13.685332996396,-22.25));
#166210=CARTESIAN_POINT('',(-25.9755818100146,13.685332996396,-25.75));
#166211=CARTESIAN_POINT('',(-25.9755818100146,13.685332996396,-25.75));
#166212=CARTESIAN_POINT('',(-25.7500000000003,13.685332996396,-25.9755818100143));
#166213=CARTESIAN_POINT('Origin',(-25.7500000000003,13.685332996396,-25.7499999999997));
#166214=CARTESIAN_POINT('',(-22.2500000000003,13.685332996396,-25.9755818100143));
#166215=CARTESIAN_POINT('',(-25.7500000000003,13.685332996396,-25.9755818100143));
#166216=CARTESIAN_POINT('',(-22.0244181899857,13.685332996396,-25.7499999999998));
#166217=CARTESIAN_POINT('Origin',(-22.2500000000003,13.685332996396,-25.7499999999998));
#166218=CARTESIAN_POINT('',(-22.0244181899857,13.685332996396,-25.7499999999998));
#166219=CARTESIAN_POINT('',(-16.25,13.685332996396,-16.0244181899855));
#166220=CARTESIAN_POINT('',(-16.0244181899856,13.685332996396,-16.2499999999998));
#166221=CARTESIAN_POINT('Origin',(-16.2500000000002,13.685332996396,-16.2499999999998));
#166222=CARTESIAN_POINT('',(-19.75,13.685332996396,-16.0244181899855));
#166223=CARTESIAN_POINT('',(-19.75,13.685332996396,-16.0244181899855));
#166224=CARTESIAN_POINT('',(-19.9755818100145,13.685332996396,-16.25));
#166225=CARTESIAN_POINT('Origin',(-19.75,13.685332996396,-16.25));
#166226=CARTESIAN_POINT('',(-19.9755818100145,13.685332996396,-19.75));
#166227=CARTESIAN_POINT('',(-19.9755818100145,13.685332996396,-19.75));
#166228=CARTESIAN_POINT('',(-19.7500000000002,13.685332996396,-19.9755818100143));
#166229=CARTESIAN_POINT('Origin',(-19.7500000000002,13.685332996396,-19.7499999999998));
#166230=CARTESIAN_POINT('',(-16.2500000000002,13.685332996396,-19.9755818100144));
#166231=CARTESIAN_POINT('',(-19.7500000000002,13.685332996396,-19.9755818100143));
#166232=CARTESIAN_POINT('',(-16.0244181899857,13.685332996396,-19.7499999999998));
#166233=CARTESIAN_POINT('Origin',(-16.2500000000002,13.685332996396,-19.7499999999998));
#166234=CARTESIAN_POINT('',(-16.0244181899857,13.685332996396,-19.7499999999998));
#166235=CARTESIAN_POINT('',(-10.25,13.685332996396,-10.0244181899855));
#166236=CARTESIAN_POINT('',(-10.0244181899856,13.685332996396,-10.2499999999999));
#166237=CARTESIAN_POINT('Origin',(-10.2500000000001,13.685332996396,-10.2499999999999));
#166238=CARTESIAN_POINT('',(-13.75,13.685332996396,-10.0244181899855));
#166239=CARTESIAN_POINT('',(-13.75,13.685332996396,-10.0244181899855));
#166240=CARTESIAN_POINT('',(-13.9755818100145,13.685332996396,-10.25));
#166241=CARTESIAN_POINT('Origin',(-13.75,13.685332996396,-10.25));
#166242=CARTESIAN_POINT('',(-13.9755818100145,13.685332996396,-13.75));
#166243=CARTESIAN_POINT('',(-13.9755818100145,13.685332996396,-13.75));
#166244=CARTESIAN_POINT('',(-13.7500000000001,13.685332996396,-13.9755818100144));
#166245=CARTESIAN_POINT('Origin',(-13.7500000000001,13.685332996396,-13.7499999999999));
#166246=CARTESIAN_POINT('',(-10.2500000000001,13.685332996396,-13.9755818100144));
#166247=CARTESIAN_POINT('',(-13.7500000000001,13.685332996396,-13.9755818100144));
#166248=CARTESIAN_POINT('',(-10.0244181899856,13.685332996396,-13.7499999999999));
#166249=CARTESIAN_POINT('Origin',(-10.2500000000001,13.685332996396,-13.7499999999999));
#166250=CARTESIAN_POINT('',(-10.0244181899856,13.685332996396,-13.7499999999999));
#166251=CARTESIAN_POINT('',(-1.75000000000017,13.685332996396,-16.0244181899854));
#166252=CARTESIAN_POINT('',(1.74999999999983,13.685332996396,-16.0244181899855));
#166253=CARTESIAN_POINT('',(1.74999999999983,13.685332996396,-16.0244181899855));
#166254=CARTESIAN_POINT('',(-1.97558181001472,13.685332996396,-16.25));
#166255=CARTESIAN_POINT('Origin',(-1.75000000000017,13.685332996396,-16.25));
#166256=CARTESIAN_POINT('',(-1.97558181001475,13.685332996396,-19.75));
#166257=CARTESIAN_POINT('',(-1.97558181001475,13.685332996396,-19.75));
#166258=CARTESIAN_POINT('',(-1.75000000000021,13.685332996396,-19.9755818100145));
#166259=CARTESIAN_POINT('Origin',(-1.75000000000021,13.685332996396,-19.75));
#166260=CARTESIAN_POINT('',(1.74999999999979,13.685332996396,-19.9755818100146));
#166261=CARTESIAN_POINT('',(1.74999999999979,13.685332996396,-19.9755818100146));
#166262=CARTESIAN_POINT('',(1.97558181001434,13.685332996396,-19.75));
#166263=CARTESIAN_POINT('Origin',(1.74999999999979,13.685332996396,-19.75));
#166264=CARTESIAN_POINT('',(1.97558181001438,13.685332996396,-16.25));
#166265=CARTESIAN_POINT('',(1.97558181001434,13.685332996396,-19.75));
#166266=CARTESIAN_POINT('Origin',(1.74999999999983,13.685332996396,-16.25));
#166267=CARTESIAN_POINT('',(-1.75000000000011,13.685332996396,-10.0244181899854));
#166268=CARTESIAN_POINT('',(1.74999999999989,13.685332996396,-10.0244181899855));
#166269=CARTESIAN_POINT('',(1.74999999999989,13.685332996396,-10.0244181899855));
#166270=CARTESIAN_POINT('',(-1.97558181001465,13.685332996396,-10.25));
#166271=CARTESIAN_POINT('Origin',(-1.75000000000011,13.685332996396,-10.25));
#166272=CARTESIAN_POINT('',(-1.97558181001469,13.685332996396,-13.75));
#166273=CARTESIAN_POINT('',(-1.97558181001469,13.685332996396,-13.75));
#166274=CARTESIAN_POINT('',(-1.75000000000014,13.685332996396,-13.9755818100145));
#166275=CARTESIAN_POINT('Origin',(-1.75000000000014,13.685332996396,-13.75));
#166276=CARTESIAN_POINT('',(1.74999999999985,13.685332996396,-13.9755818100146));
#166277=CARTESIAN_POINT('',(1.74999999999985,13.685332996396,-13.9755818100146));
#166278=CARTESIAN_POINT('',(1.9755818100144,13.685332996396,-13.75));
#166279=CARTESIAN_POINT('Origin',(1.74999999999986,13.685332996396,-13.75));
#166280=CARTESIAN_POINT('',(1.97558181001444,13.685332996396,-10.25));
#166281=CARTESIAN_POINT('',(1.9755818100144,13.685332996396,-13.75));
#166282=CARTESIAN_POINT('Origin',(1.74999999999989,13.685332996396,-10.25));
#166283=CARTESIAN_POINT('',(-1.75000000000023,13.685332996396,-22.0244181899854));
#166284=CARTESIAN_POINT('',(1.74999999999977,13.685332996396,-22.0244181899855));
#166285=CARTESIAN_POINT('',(1.74999999999977,13.685332996396,-22.0244181899855));
#166286=CARTESIAN_POINT('',(-1.97558181001478,13.685332996396,-22.25));
#166287=CARTESIAN_POINT('Origin',(-1.75000000000023,13.685332996396,-22.25));
#166288=CARTESIAN_POINT('',(-1.97558181001482,13.685332996396,-25.75));
#166289=CARTESIAN_POINT('',(-1.97558181001482,13.685332996396,-25.75));
#166290=CARTESIAN_POINT('',(-1.75000000000027,13.685332996396,-25.9755818100145));
#166291=CARTESIAN_POINT('Origin',(-1.75000000000027,13.685332996396,-25.75));
#166292=CARTESIAN_POINT('',(1.74999999999973,13.685332996396,-25.9755818100146));
#166293=CARTESIAN_POINT('',(1.74999999999973,13.685332996396,-25.9755818100146));
#166294=CARTESIAN_POINT('',(1.97558181001428,13.685332996396,-25.75));
#166295=CARTESIAN_POINT('Origin',(1.74999999999973,13.685332996396,-25.75));
#166296=CARTESIAN_POINT('',(1.97558181001431,13.685332996396,-22.25));
#166297=CARTESIAN_POINT('',(1.97558181001428,13.685332996396,-25.75));
#166298=CARTESIAN_POINT('Origin',(1.74999999999977,13.685332996396,-22.25));
#166299=CARTESIAN_POINT('',(-1.75000000000029,13.685332996396,-28.0244181899854));
#166300=CARTESIAN_POINT('',(1.74999999999971,13.685332996396,-28.0244181899855));
#166301=CARTESIAN_POINT('',(1.74999999999971,13.685332996396,-28.0244181899855));
#166302=CARTESIAN_POINT('',(-1.97558181001484,13.685332996396,-28.25));
#166303=CARTESIAN_POINT('Origin',(-1.7500000000003,13.685332996396,-28.25));
#166304=CARTESIAN_POINT('',(-1.97558181001488,13.685332996396,-31.75));
#166305=CARTESIAN_POINT('',(-1.97558181001488,13.685332996396,-31.75));
#166306=CARTESIAN_POINT('',(-1.75000000000033,13.685332996396,-31.9755818100145));
#166307=CARTESIAN_POINT('Origin',(-1.75000000000033,13.685332996396,-31.75));
#166308=CARTESIAN_POINT('',(1.74999999999966,13.685332996396,-31.9755818100146));
#166309=CARTESIAN_POINT('',(1.74999999999967,13.685332996396,-31.9755818100146));
#166310=CARTESIAN_POINT('',(1.97558181001421,13.685332996396,-31.75));
#166311=CARTESIAN_POINT('Origin',(1.74999999999967,13.685332996396,-31.75));
#166312=CARTESIAN_POINT('',(1.97558181001425,13.685332996396,-28.25));
#166313=CARTESIAN_POINT('',(1.97558181001421,13.685332996396,-31.75));
#166314=CARTESIAN_POINT('Origin',(1.7499999999997,13.685332996396,-28.25));
#166315=CARTESIAN_POINT('',(-1.75000000000036,13.685332996396,-34.0244181899854));
#166316=CARTESIAN_POINT('',(1.74999999999964,13.685332996396,-34.0244181899855));
#166317=CARTESIAN_POINT('',(1.74999999999964,13.685332996396,-34.0244181899855));
#166318=CARTESIAN_POINT('',(-1.9755818100149,13.685332996396,-34.25));
#166319=CARTESIAN_POINT('Origin',(-1.75000000000036,13.685332996396,-34.25));
#166320=CARTESIAN_POINT('',(-1.97558181001494,13.685332996396,-37.75));
#166321=CARTESIAN_POINT('',(-1.97558181001494,13.685332996396,-37.75));
#166322=CARTESIAN_POINT('',(-1.7500000000004,13.685332996396,-37.9755818100145));
#166323=CARTESIAN_POINT('Origin',(-1.7500000000004,13.685332996396,-37.75));
#166324=CARTESIAN_POINT('',(1.7499999999996,13.685332996396,-37.9755818100146));
#166325=CARTESIAN_POINT('',(1.7499999999996,13.685332996396,-37.9755818100146));
#166326=CARTESIAN_POINT('',(1.97558181001415,13.685332996396,-37.75));
#166327=CARTESIAN_POINT('Origin',(1.7499999999996,13.685332996396,-37.75));
#166328=CARTESIAN_POINT('',(1.97558181001419,13.685332996396,-34.25));
#166329=CARTESIAN_POINT('',(1.97558181001415,13.685332996396,-37.75));
#166330=CARTESIAN_POINT('Origin',(1.74999999999964,13.685332996396,-34.25));
#166331=CARTESIAN_POINT('',(-1.75000000000042,13.685332996396,-40.0244181899854));
#166332=CARTESIAN_POINT('',(1.74999999999958,13.685332996396,-40.0244181899855));
#166333=CARTESIAN_POINT('',(1.74999999999958,13.685332996396,-40.0244181899855));
#166334=CARTESIAN_POINT('',(-1.97558181001497,13.685332996396,-40.25));
#166335=CARTESIAN_POINT('Origin',(-1.75000000000042,13.685332996396,-40.25));
#166336=CARTESIAN_POINT('',(-1.97558067113388,13.6853329930983,-42.8953043447347));
#166337=CARTESIAN_POINT('',(-1.975581810015,13.685332996396,-43.75));
#166338=CARTESIAN_POINT('',(-1.7591573425624,13.685332996396,-43.1197125083756));
#166339=CARTESIAN_POINT('Ctrl Pts',(-1.7591573425624,13.685332996396,-43.1197125083756));
#166340=CARTESIAN_POINT('Ctrl Pts',(-1.81721252392799,13.685332996396,-43.1173439465347));
#166341=CARTESIAN_POINT('Ctrl Pts',(-1.8730284243408,13.685332996396,-43.0919013531587));
#166342=CARTESIAN_POINT('Ctrl Pts',(-1.91276360078882,13.685332996396,-43.0504944560233));
#166343=CARTESIAN_POINT('Ctrl Pts',(-1.95227096683343,13.685332996396,-43.0093249536293));
#166344=CARTESIAN_POINT('Ctrl Pts',(-1.97531643068895,13.685332996396,-42.9524891253734));
#166345=CARTESIAN_POINT('Ctrl Pts',(-1.97557953310553,13.685332996396,-42.8953043480232));
#166346=CARTESIAN_POINT('',(1.75915734256149,13.685332996396,-43.1197125083757));
#166347=CARTESIAN_POINT('Origin',(0.,13.685332996396,0.));
#166348=CARTESIAN_POINT('',(1.97558067113298,13.6853329930983,-42.8953043447347));
#166349=CARTESIAN_POINT('Ctrl Pts',(1.75915734256149,13.685332996396,-43.1197125083757));
#166350=CARTESIAN_POINT('Ctrl Pts',(1.81721252392709,13.685332996396,-43.1173439465347));
#166351=CARTESIAN_POINT('Ctrl Pts',(1.8730284243399,13.685332996396,-43.0919013531587));
#166352=CARTESIAN_POINT('Ctrl Pts',(1.91276360078792,13.685332996396,-43.0504944560233));
#166353=CARTESIAN_POINT('Ctrl Pts',(1.95227096683253,13.685332996396,-43.0093249536294));
#166354=CARTESIAN_POINT('Ctrl Pts',(1.97531643068804,13.685332996396,-42.9524891253735));
#166355=CARTESIAN_POINT('Ctrl Pts',(1.97557953310463,13.685332996396,-42.8953043480232));
#166356=CARTESIAN_POINT('',(1.97558181001412,13.685332996396,-40.25));
#166357=CARTESIAN_POINT('',(1.97558181001409,13.685332996396,-43.75));
#166358=CARTESIAN_POINT('Origin',(1.74999999999958,13.685332996396,-40.25));
#166359=CARTESIAN_POINT('',(-1.75000000000004,13.685332996396,-4.02441818998544));
#166360=CARTESIAN_POINT('',(1.74999999999996,13.685332996396,-4.02441818998547));
#166361=CARTESIAN_POINT('',(1.74999999999996,13.685332996396,-4.02441818998547));
#166362=CARTESIAN_POINT('',(-1.97558181001459,13.685332996396,-4.24999999999998));
#166363=CARTESIAN_POINT('Origin',(-1.75000000000004,13.685332996396,-4.24999999999998));
#166364=CARTESIAN_POINT('',(-1.97558181001463,13.685332996396,-7.74999999999998));
#166365=CARTESIAN_POINT('',(-1.97558181001463,13.685332996396,-7.74999999999998));
#166366=CARTESIAN_POINT('',(-1.75000000000008,13.685332996396,-7.97558181001453));
#166367=CARTESIAN_POINT('Origin',(-1.75000000000008,13.685332996396,-7.74999999999998));
#166368=CARTESIAN_POINT('',(1.74999999999991,13.685332996396,-7.97558181001456));
#166369=CARTESIAN_POINT('',(1.74999999999992,13.685332996396,-7.97558181001456));
#166370=CARTESIAN_POINT('',(1.97558181001447,13.685332996396,-7.75000000000002));
#166371=CARTESIAN_POINT('Origin',(1.74999999999992,13.685332996396,-7.75000000000002));
#166372=CARTESIAN_POINT('',(1.9755818100145,13.685332996396,-4.25000000000002));
#166373=CARTESIAN_POINT('',(1.97558181001447,13.685332996396,-7.75000000000002));
#166374=CARTESIAN_POINT('Origin',(1.74999999999996,13.685332996396,-4.25000000000002));
#166375=CARTESIAN_POINT('',(25.8852687667486,13.685332996396,-34.5305242102411));
#166376=CARTESIAN_POINT('',(22.3669540816246,13.685332996396,-36.9069587811208));
#166377=CARTESIAN_POINT('Origin',(0.,13.685332996396,0.));
#166378=CARTESIAN_POINT('',(25.9755818100142,13.685332996396,-34.3499698402959));
#166379=CARTESIAN_POINT('Ctrl Pts',(25.8852687667486,13.685332996396,-34.5305242102411));
#166380=CARTESIAN_POINT('Ctrl Pts',(25.8992989946561,13.685332996396,-34.520006625387));
#166381=CARTESIAN_POINT('Ctrl Pts',(25.9120225523626,13.6853329963987,-34.5078548784226));
#166382=CARTESIAN_POINT('Ctrl Pts',(25.9342960856013,13.6853329963987,-34.4809893576985));
#166383=CARTESIAN_POINT('Ctrl Pts',(25.9438181609823,13.6853329963987,-34.4663683751954));
#166384=CARTESIAN_POINT('Ctrl Pts',(25.9593662277634,13.6853329963987,-34.4352835467236));
#166385=CARTESIAN_POINT('Ctrl Pts',(25.9653611322786,13.6853329963987,-34.4188691485234));
#166386=CARTESIAN_POINT('Ctrl Pts',(25.9734915116197,13.6853329963987,-34.384930701233));
#166387=CARTESIAN_POINT('Ctrl Pts',(25.9755817632058,13.685332996396,-34.3674804919034));
#166388=CARTESIAN_POINT('Ctrl Pts',(25.9755818100142,13.685332996396,-34.3499700010598));
#166389=CARTESIAN_POINT('',(25.9755818100142,13.685332996396,-34.2500000000003));
#166390=CARTESIAN_POINT('',(25.9755818100142,13.685332996396,-37.7500000000003));
#166391=CARTESIAN_POINT('',(25.7499999999996,13.685332996396,-34.0244181899857));
#166392=CARTESIAN_POINT('Origin',(25.7499999999996,13.685332996396,-34.2500000000003));
#166393=CARTESIAN_POINT('',(22.2499999999996,13.685332996396,-34.0244181899857));
#166394=CARTESIAN_POINT('',(25.7499999999996,13.685332996396,-34.0244181899857));
#166395=CARTESIAN_POINT('',(22.0244181899851,13.685332996396,-34.2500000000002));
#166396=CARTESIAN_POINT('Origin',(22.2499999999996,13.685332996396,-34.2500000000002));
#166397=CARTESIAN_POINT('',(22.0244181899851,13.685332996396,-36.7140857756462));
#166398=CARTESIAN_POINT('',(22.0244181899851,13.685332996396,-37.7500000000002));
#166399=CARTESIAN_POINT('Ctrl Pts',(22.0244181899851,13.685332996396,-36.714085776306));
#166400=CARTESIAN_POINT('Ctrl Pts',(22.0244182164861,13.685332997209,-36.7540848772453));
#166401=CARTESIAN_POINT('Ctrl Pts',(22.0353025785802,13.685332996396,-36.7938641217929));
#166402=CARTESIAN_POINT('Ctrl Pts',(22.0553471857048,13.685332996396,-36.8280838947683));
#166403=CARTESIAN_POINT('Ctrl Pts',(22.0753917928294,13.685332996396,-36.8623036677437));
#166404=CARTESIAN_POINT('Ctrl Pts',(22.1045899064314,13.685332996396,-36.8910796084175));
#166405=CARTESIAN_POINT('Ctrl Pts',(22.139336462977,13.685332996396,-36.9106359969257));
#166406=CARTESIAN_POINT('Ctrl Pts',(22.1740830195226,13.685332996396,-36.930192385434));
#166407=CARTESIAN_POINT('Ctrl Pts',(22.2141206541722,13.685332996396,-36.9402546058742));
#166408=CARTESIAN_POINT('Ctrl Pts',(22.25369521054,13.685332996396,-36.939605027905));
#166409=CARTESIAN_POINT('Ctrl Pts',(22.2932697669079,13.685332996396,-36.9389554499359));
#166410=CARTESIAN_POINT('Ctrl Pts',(22.3330056926631,13.685332996396,-36.9275326108778));
#166411=CARTESIAN_POINT('Ctrl Pts',(22.3669540816246,13.685332996396,-36.9069587811208));
#166412=CARTESIAN_POINT('',(13.822213054655,13.685332996396,-40.8821558584253));
#166413=CARTESIAN_POINT('',(10.3038983695311,13.685332996396,-41.9074446817177));
#166414=CARTESIAN_POINT('Origin',(0.,13.685332996396,0.));
#166415=CARTESIAN_POINT('',(13.9755818100141,13.685332996396,-40.6684316106889));
#166416=CARTESIAN_POINT('Ctrl Pts',(13.8222130546563,13.6853329963961,-40.8821558584274));
#166417=CARTESIAN_POINT('Ctrl Pts',(13.8669060182701,13.685332996396,-40.8670451246227));
#166418=CARTESIAN_POINT('Ctrl Pts',(13.9061001212846,13.685332996396,-40.8378863014118));
#166419=CARTESIAN_POINT('Ctrl Pts',(13.9333847006347,13.685332996396,-40.7997959829943));
#166420=CARTESIAN_POINT('Ctrl Pts',(13.9606692799848,13.685332996396,-40.7617056645767));
#166421=CARTESIAN_POINT('Ctrl Pts',(13.9755816845067,13.685333000624,-40.7153716660837));
#166422=CARTESIAN_POINT('Ctrl Pts',(13.9755818100141,13.685332996396,-40.6684318962849));
#166423=CARTESIAN_POINT('',(13.9755818100141,13.685332996396,-40.2500000000001));
#166424=CARTESIAN_POINT('',(13.9755818100141,13.685332996396,-43.7500000000001));
#166425=CARTESIAN_POINT('',(13.7499999999996,13.685332996396,-40.0244181899856));
#166426=CARTESIAN_POINT('Origin',(13.7499999999996,13.685332996396,-40.2500000000001));
#166427=CARTESIAN_POINT('',(10.2499999999996,13.685332996396,-40.0244181899856));
#166428=CARTESIAN_POINT('',(13.7499999999996,13.685332996396,-40.0244181899856));
#166429=CARTESIAN_POINT('',(10.024418189985,13.685332996396,-40.2500000000001));
#166430=CARTESIAN_POINT('Origin',(10.2499999999996,13.685332996396,-40.2500000000001));
#166431=CARTESIAN_POINT('',(10.0244181899853,13.685332996396,-41.6884060514865));
#166432=CARTESIAN_POINT('',(10.024418189985,13.685332996396,-43.7500000000001));
#166433=CARTESIAN_POINT('Ctrl Pts',(10.0244181899859,13.685332996396,-41.6884062733935));
#166434=CARTESIAN_POINT('Ctrl Pts',(10.0244183936532,13.6853329939054,-41.7571033670529));
#166435=CARTESIAN_POINT('Ctrl Pts',(10.057512741017,13.685332996396,-41.8242072518651));
#166436=CARTESIAN_POINT('Ctrl Pts',(10.1109828206466,13.685332996396,-41.8660442416265));
#166437=CARTESIAN_POINT('Ctrl Pts',(10.1644529002762,13.685332996396,-41.907881231388));
#166438=CARTESIAN_POINT('Ctrl Pts',(10.237493152076,13.685332996396,-41.9237717267709));
#166439=CARTESIAN_POINT('Ctrl Pts',(10.3038983695311,13.685332996396,-41.9074446817177));
#166440=CARTESIAN_POINT('',(7.79068519860827,13.685332996396,-42.4465483343115));
#166441=CARTESIAN_POINT('',(4.27237051348432,13.685332996396,-42.9435803299675));
#166442=CARTESIAN_POINT('Origin',(0.,13.685332996396,0.));
#166443=CARTESIAN_POINT('',(7.9755818100141,13.685332996396,-42.224658669063));
#166444=CARTESIAN_POINT('Ctrl Pts',(7.79068519860828,13.685332996396,-42.4465483343115));
#166445=CARTESIAN_POINT('Ctrl Pts',(7.84252869002651,13.685332996396,-42.4370329095607));
#166446=CARTESIAN_POINT('Ctrl Pts',(7.88965581112086,13.685332996396,-42.4094382707246));
#166447=CARTESIAN_POINT('Ctrl Pts',(7.92330082841921,13.685332996396,-42.3690613155705));
#166448=CARTESIAN_POINT('Ctrl Pts',(7.95694584571756,13.685332996396,-42.3286843604164));
#166449=CARTESIAN_POINT('Ctrl Pts',(7.97558166976716,13.68533299838,-42.2771387938983));
#166450=CARTESIAN_POINT('Ctrl Pts',(7.97558181001411,13.685332996396,-42.2246587886425));
#166451=CARTESIAN_POINT('',(7.97558181001413,13.685332996396,-40.2500000000001));
#166452=CARTESIAN_POINT('',(7.97558181001409,13.685332996396,-43.7500000000001));
#166453=CARTESIAN_POINT('',(7.74999999999958,13.685332996396,-40.0244181899855));
#166454=CARTESIAN_POINT('Origin',(7.74999999999958,13.685332996396,-40.2500000000001));
#166455=CARTESIAN_POINT('',(4.24999999999958,13.685332996396,-40.0244181899855));
#166456=CARTESIAN_POINT('',(7.74999999999958,13.685332996396,-40.0244181899855));
#166457=CARTESIAN_POINT('',(4.02441818998503,13.685332996396,-40.25));
#166458=CARTESIAN_POINT('Origin',(4.24999999999958,13.685332996396,-40.25));
#166459=CARTESIAN_POINT('',(4.02441818998501,13.685332996396,-42.7191142651735));
#166460=CARTESIAN_POINT('',(4.024418189985,13.685332996396,-43.75));
#166461=CARTESIAN_POINT('Ctrl Pts',(4.024418189985,13.6853329963959,-42.7191142657048));
#166462=CARTESIAN_POINT('Ctrl Pts',(4.02441834955076,13.6853330085331,-42.7820645507904));
#166463=CARTESIAN_POINT('Ctrl Pts',(4.05229847698732,13.6853329963961,-42.8444249780521));
#166464=CARTESIAN_POINT('Ctrl Pts',(4.09862612970757,13.6853329963961,-42.8863523357132));
#166465=CARTESIAN_POINT('Ctrl Pts',(4.14495378242782,13.6853329963961,-42.9282796933743));
#166466=CARTESIAN_POINT('Ctrl Pts',(4.20983662577209,13.6853329963961,-42.9498015322778));
#166467=CARTESIAN_POINT('Ctrl Pts',(4.27237051348432,13.685332996396,-42.9435803299675));
#166468=CARTESIAN_POINT('',(25.7499999999997,13.685332996396,-31.9755818100148));
#166469=CARTESIAN_POINT('',(25.9755818100142,13.685332996396,-31.7500000000003));
#166470=CARTESIAN_POINT('Origin',(25.7499999999997,13.685332996396,-31.7500000000003));
#166471=CARTESIAN_POINT('',(25.9755818100143,13.685332996396,-28.2500000000003));
#166472=CARTESIAN_POINT('',(25.9755818100142,13.685332996396,-31.7500000000003));
#166473=CARTESIAN_POINT('',(25.7499999999997,13.685332996396,-28.0244181899857));
#166474=CARTESIAN_POINT('Origin',(25.7499999999997,13.685332996396,-28.2500000000003));
#166475=CARTESIAN_POINT('',(22.2499999999997,13.685332996396,-28.0244181899857));
#166476=CARTESIAN_POINT('',(25.7499999999997,13.685332996396,-28.0244181899857));
#166477=CARTESIAN_POINT('',(22.0244181899852,13.685332996396,-28.2500000000002));
#166478=CARTESIAN_POINT('Origin',(22.2499999999997,13.685332996396,-28.2500000000002));
#166479=CARTESIAN_POINT('',(22.0244181899851,13.685332996396,-31.7500000000002));
#166480=CARTESIAN_POINT('',(22.0244181899851,13.685332996396,-31.7500000000002));
#166481=CARTESIAN_POINT('',(22.2499999999997,13.685332996396,-31.9755818100148));
#166482=CARTESIAN_POINT('Origin',(22.2499999999997,13.685332996396,-31.7500000000002));
#166483=CARTESIAN_POINT('',(25.7499999999997,13.685332996396,-31.9755818100148));
#166484=CARTESIAN_POINT('',(19.7499999999997,13.685332996396,-25.9755818100148));
#166485=CARTESIAN_POINT('',(19.9755818100143,13.685332996396,-25.7500000000002));
#166486=CARTESIAN_POINT('Origin',(19.7499999999997,13.685332996396,-25.7500000000002));
#166487=CARTESIAN_POINT('',(19.9755818100143,13.685332996396,-22.2500000000002));
#166488=CARTESIAN_POINT('',(19.9755818100143,13.685332996396,-25.7500000000002));
#166489=CARTESIAN_POINT('',(19.7499999999998,13.685332996396,-22.0244181899857));
#166490=CARTESIAN_POINT('Origin',(19.7499999999998,13.685332996396,-22.2500000000002));
#166491=CARTESIAN_POINT('',(16.2499999999998,13.685332996396,-22.0244181899856));
#166492=CARTESIAN_POINT('',(19.7499999999998,13.685332996396,-22.0244181899857));
#166493=CARTESIAN_POINT('',(16.0244181899852,13.685332996396,-22.2500000000002));
#166494=CARTESIAN_POINT('Origin',(16.2499999999998,13.685332996396,-22.2500000000002));
#166495=CARTESIAN_POINT('',(16.0244181899852,13.685332996396,-25.7500000000002));
#166496=CARTESIAN_POINT('',(16.0244181899852,13.685332996396,-25.7500000000002));
#166497=CARTESIAN_POINT('',(16.2499999999997,13.685332996396,-25.9755818100147));
#166498=CARTESIAN_POINT('Origin',(16.2499999999997,13.685332996396,-25.7500000000002));
#166499=CARTESIAN_POINT('',(19.7499999999997,13.685332996396,-25.9755818100148));
#166500=CARTESIAN_POINT('',(19.7499999999996,13.685332996396,-37.9755818100148));
#166501=CARTESIAN_POINT('',(19.9755818100142,13.685332996396,-37.7500000000002));
#166502=CARTESIAN_POINT('Origin',(19.7499999999996,13.685332996396,-37.7500000000002));
#166503=CARTESIAN_POINT('',(19.9755818100142,13.685332996396,-34.2500000000002));
#166504=CARTESIAN_POINT('',(19.9755818100142,13.685332996396,-37.7500000000002));
#166505=CARTESIAN_POINT('',(19.7499999999996,13.685332996396,-34.0244181899857));
#166506=CARTESIAN_POINT('Origin',(19.7499999999996,13.685332996396,-34.2500000000002));
#166507=CARTESIAN_POINT('',(16.2499999999996,13.685332996396,-34.0244181899856));
#166508=CARTESIAN_POINT('',(19.7499999999996,13.685332996396,-34.0244181899857));
#166509=CARTESIAN_POINT('',(16.0244181899851,13.685332996396,-34.2500000000002));
#166510=CARTESIAN_POINT('Origin',(16.2499999999996,13.685332996396,-34.2500000000002));
#166511=CARTESIAN_POINT('',(16.0244181899851,13.685332996396,-37.7500000000002));
#166512=CARTESIAN_POINT('',(16.0244181899851,13.685332996396,-37.7500000000002));
#166513=CARTESIAN_POINT('',(16.2499999999996,13.685332996396,-37.9755818100147));
#166514=CARTESIAN_POINT('Origin',(16.2499999999996,13.685332996396,-37.7500000000002));
#166515=CARTESIAN_POINT('',(19.7499999999996,13.685332996396,-37.9755818100148));
#166516=CARTESIAN_POINT('',(19.7499999999997,13.685332996396,-31.9755818100148));
#166517=CARTESIAN_POINT('',(19.9755818100142,13.685332996396,-31.7500000000002));
#166518=CARTESIAN_POINT('Origin',(19.7499999999997,13.685332996396,-31.7500000000002));
#166519=CARTESIAN_POINT('',(19.9755818100143,13.685332996396,-28.2500000000002));
#166520=CARTESIAN_POINT('',(19.9755818100142,13.685332996396,-31.7500000000002));
#166521=CARTESIAN_POINT('',(19.7499999999997,13.685332996396,-28.0244181899857));
#166522=CARTESIAN_POINT('Origin',(19.7499999999997,13.685332996396,-28.2500000000002));
#166523=CARTESIAN_POINT('',(16.2499999999997,13.685332996396,-28.0244181899856));
#166524=CARTESIAN_POINT('',(19.7499999999997,13.685332996396,-28.0244181899857));
#166525=CARTESIAN_POINT('',(16.0244181899852,13.685332996396,-28.2500000000002));
#166526=CARTESIAN_POINT('Origin',(16.2499999999997,13.685332996396,-28.2500000000002));
#166527=CARTESIAN_POINT('',(16.0244181899851,13.685332996396,-31.7500000000002));
#166528=CARTESIAN_POINT('',(16.0244181899851,13.685332996396,-31.7500000000002));
#166529=CARTESIAN_POINT('',(16.2499999999997,13.685332996396,-31.9755818100147));
#166530=CARTESIAN_POINT('Origin',(16.2499999999997,13.685332996396,-31.7500000000002));
#166531=CARTESIAN_POINT('',(19.7499999999997,13.685332996396,-31.9755818100148));
#166532=CARTESIAN_POINT('',(13.7499999999998,13.685332996396,-19.9755818100147));
#166533=CARTESIAN_POINT('',(13.9755818100143,13.685332996396,-19.7500000000002));
#166534=CARTESIAN_POINT('Origin',(13.7499999999998,13.685332996396,-19.7500000000002));
#166535=CARTESIAN_POINT('',(13.9755818100144,13.685332996396,-16.2500000000001));
#166536=CARTESIAN_POINT('',(13.9755818100143,13.685332996396,-19.7500000000002));
#166537=CARTESIAN_POINT('',(13.7499999999998,13.685332996396,-16.0244181899856));
#166538=CARTESIAN_POINT('Origin',(13.7499999999998,13.685332996396,-16.2500000000001));
#166539=CARTESIAN_POINT('',(10.2499999999998,13.685332996396,-16.0244181899856));
#166540=CARTESIAN_POINT('',(13.7499999999998,13.685332996396,-16.0244181899856));
#166541=CARTESIAN_POINT('',(10.0244181899853,13.685332996396,-16.2500000000001));
#166542=CARTESIAN_POINT('Origin',(10.2499999999998,13.685332996396,-16.2500000000001));
#166543=CARTESIAN_POINT('',(10.0244181899852,13.685332996396,-19.7500000000001));
#166544=CARTESIAN_POINT('',(10.0244181899852,13.685332996396,-19.7500000000001));
#166545=CARTESIAN_POINT('',(10.2499999999998,13.685332996396,-19.9755818100147));
#166546=CARTESIAN_POINT('Origin',(10.2499999999998,13.685332996396,-19.7500000000001));
#166547=CARTESIAN_POINT('',(13.7499999999998,13.685332996396,-19.9755818100147));
#166548=CARTESIAN_POINT('',(13.7499999999997,13.685332996396,-25.9755818100147));
#166549=CARTESIAN_POINT('',(13.9755818100143,13.685332996396,-25.7500000000001));
#166550=CARTESIAN_POINT('Origin',(13.7499999999997,13.685332996396,-25.7500000000001));
#166551=CARTESIAN_POINT('',(13.9755818100143,13.685332996396,-22.2500000000001));
#166552=CARTESIAN_POINT('',(13.9755818100143,13.685332996396,-25.7500000000001));
#166553=CARTESIAN_POINT('',(13.7499999999998,13.685332996396,-22.0244181899856));
#166554=CARTESIAN_POINT('Origin',(13.7499999999998,13.685332996396,-22.2500000000001));
#166555=CARTESIAN_POINT('',(10.2499999999998,13.685332996396,-22.0244181899856));
#166556=CARTESIAN_POINT('',(13.7499999999998,13.685332996396,-22.0244181899856));
#166557=CARTESIAN_POINT('',(10.0244181899852,13.685332996396,-22.2500000000001));
#166558=CARTESIAN_POINT('Origin',(10.2499999999998,13.685332996396,-22.2500000000001));
#166559=CARTESIAN_POINT('',(10.0244181899852,13.685332996396,-25.7500000000001));
#166560=CARTESIAN_POINT('',(10.0244181899852,13.685332996396,-25.7500000000001));
#166561=CARTESIAN_POINT('',(10.2499999999997,13.685332996396,-25.9755818100147));
#166562=CARTESIAN_POINT('Origin',(10.2499999999997,13.685332996396,-25.7500000000001));
#166563=CARTESIAN_POINT('',(13.7499999999997,13.685332996396,-25.9755818100147));
#166564=CARTESIAN_POINT('',(13.7499999999996,13.685332996396,-37.9755818100147));
#166565=CARTESIAN_POINT('',(13.9755818100142,13.685332996396,-37.7500000000002));
#166566=CARTESIAN_POINT('Origin',(13.7499999999996,13.685332996396,-37.7500000000002));
#166567=CARTESIAN_POINT('',(13.9755818100142,13.685332996396,-34.2500000000001));
#166568=CARTESIAN_POINT('',(13.9755818100142,13.685332996396,-37.7500000000002));
#166569=CARTESIAN_POINT('',(13.7499999999996,13.685332996396,-34.0244181899856));
#166570=CARTESIAN_POINT('Origin',(13.7499999999996,13.685332996396,-34.2500000000001));
#166571=CARTESIAN_POINT('',(10.2499999999996,13.685332996396,-34.0244181899856));
#166572=CARTESIAN_POINT('',(13.7499999999996,13.685332996396,-34.0244181899856));
#166573=CARTESIAN_POINT('',(10.0244181899851,13.685332996396,-34.2500000000001));
#166574=CARTESIAN_POINT('Origin',(10.2499999999996,13.685332996396,-34.2500000000001));
#166575=CARTESIAN_POINT('',(10.0244181899851,13.685332996396,-37.7500000000001));
#166576=CARTESIAN_POINT('',(10.0244181899851,13.685332996396,-37.7500000000001));
#166577=CARTESIAN_POINT('',(10.2499999999996,13.685332996396,-37.9755818100147));
#166578=CARTESIAN_POINT('Origin',(10.2499999999996,13.685332996396,-37.7500000000001));
#166579=CARTESIAN_POINT('',(13.7499999999996,13.685332996396,-37.9755818100147));
#166580=CARTESIAN_POINT('',(13.7499999999997,13.685332996396,-31.9755818100147));
#166581=CARTESIAN_POINT('',(13.9755818100142,13.685332996396,-31.7500000000001));
#166582=CARTESIAN_POINT('Origin',(13.7499999999997,13.685332996396,-31.7500000000001));
#166583=CARTESIAN_POINT('',(13.9755818100143,13.685332996396,-28.2500000000001));
#166584=CARTESIAN_POINT('',(13.9755818100142,13.685332996396,-31.7500000000001));
#166585=CARTESIAN_POINT('',(13.7499999999997,13.685332996396,-28.0244181899856));
#166586=CARTESIAN_POINT('Origin',(13.7499999999997,13.685332996396,-28.2500000000001));
#166587=CARTESIAN_POINT('',(10.2499999999997,13.685332996396,-28.0244181899856));
#166588=CARTESIAN_POINT('',(13.7499999999997,13.685332996396,-28.0244181899856));
#166589=CARTESIAN_POINT('',(10.0244181899852,13.685332996396,-28.2500000000001));
#166590=CARTESIAN_POINT('Origin',(10.2499999999997,13.685332996396,-28.2500000000001));
#166591=CARTESIAN_POINT('',(10.0244181899851,13.685332996396,-31.7500000000001));
#166592=CARTESIAN_POINT('',(10.0244181899851,13.685332996396,-31.7500000000001));
#166593=CARTESIAN_POINT('',(10.2499999999997,13.685332996396,-31.9755818100146));
#166594=CARTESIAN_POINT('Origin',(10.2499999999997,13.685332996396,-31.7500000000001));
#166595=CARTESIAN_POINT('',(13.7499999999997,13.685332996396,-31.9755818100147));
#166596=CARTESIAN_POINT('',(7.74999999999985,13.685332996396,-13.9755818100146));
#166597=CARTESIAN_POINT('',(7.9755818100144,13.685332996396,-13.7500000000001));
#166598=CARTESIAN_POINT('Origin',(7.74999999999986,13.685332996396,-13.7500000000001));
#166599=CARTESIAN_POINT('',(7.97558181001444,13.685332996396,-10.2500000000001));
#166600=CARTESIAN_POINT('',(7.9755818100144,13.685332996396,-13.7500000000001));
#166601=CARTESIAN_POINT('',(7.7499999999999,13.685332996396,-10.0244181899855));
#166602=CARTESIAN_POINT('Origin',(7.74999999999989,13.685332996396,-10.2500000000001));
#166603=CARTESIAN_POINT('',(4.2499999999999,13.685332996396,-10.0244181899855));
#166604=CARTESIAN_POINT('',(7.7499999999999,13.685332996396,-10.0244181899855));
#166605=CARTESIAN_POINT('',(4.02441818998535,13.685332996396,-10.25));
#166606=CARTESIAN_POINT('Origin',(4.24999999999989,13.685332996396,-10.25));
#166607=CARTESIAN_POINT('',(4.02441818998531,13.685332996396,-13.75));
#166608=CARTESIAN_POINT('',(4.02441818998531,13.685332996396,-13.75));
#166609=CARTESIAN_POINT('',(4.24999999999985,13.685332996396,-13.9755818100146));
#166610=CARTESIAN_POINT('Origin',(4.24999999999986,13.685332996396,-13.75));
#166611=CARTESIAN_POINT('',(7.74999999999985,13.685332996396,-13.9755818100146));
#166612=CARTESIAN_POINT('',(7.74999999999979,13.685332996396,-19.9755818100146));
#166613=CARTESIAN_POINT('',(7.97558181001434,13.685332996396,-19.7500000000001));
#166614=CARTESIAN_POINT('Origin',(7.74999999999979,13.685332996396,-19.7500000000001));
#166615=CARTESIAN_POINT('',(7.97558181001437,13.685332996396,-16.2500000000001));
#166616=CARTESIAN_POINT('',(7.97558181001434,13.685332996396,-19.7500000000001));
#166617=CARTESIAN_POINT('',(7.74999999999983,13.685332996396,-16.0244181899855));
#166618=CARTESIAN_POINT('Origin',(7.74999999999983,13.685332996396,-16.2500000000001));
#166619=CARTESIAN_POINT('',(4.24999999999983,13.685332996396,-16.0244181899855));
#166620=CARTESIAN_POINT('',(7.74999999999983,13.685332996396,-16.0244181899855));
#166621=CARTESIAN_POINT('',(4.02441818998528,13.685332996396,-16.25));
#166622=CARTESIAN_POINT('Origin',(4.24999999999983,13.685332996396,-16.25));
#166623=CARTESIAN_POINT('',(4.02441818998525,13.685332996396,-19.75));
#166624=CARTESIAN_POINT('',(4.02441818998525,13.685332996396,-19.75));
#166625=CARTESIAN_POINT('',(4.24999999999979,13.685332996396,-19.9755818100146));
#166626=CARTESIAN_POINT('Origin',(4.24999999999979,13.685332996396,-19.75));
#166627=CARTESIAN_POINT('',(7.74999999999979,13.685332996396,-19.9755818100146));
#166628=CARTESIAN_POINT('',(7.74999999999973,13.685332996396,-25.9755818100146));
#166629=CARTESIAN_POINT('',(7.97558181001428,13.685332996396,-25.7500000000001));
#166630=CARTESIAN_POINT('Origin',(7.74999999999973,13.685332996396,-25.7500000000001));
#166631=CARTESIAN_POINT('',(7.97558181001431,13.685332996396,-22.2500000000001));
#166632=CARTESIAN_POINT('',(7.97558181001428,13.685332996396,-25.7500000000001));
#166633=CARTESIAN_POINT('',(7.74999999999977,13.685332996396,-22.0244181899855));
#166634=CARTESIAN_POINT('Origin',(7.74999999999977,13.685332996396,-22.2500000000001));
#166635=CARTESIAN_POINT('',(4.24999999999977,13.685332996396,-22.0244181899855));
#166636=CARTESIAN_POINT('',(7.74999999999977,13.685332996396,-22.0244181899855));
#166637=CARTESIAN_POINT('',(4.02441818998522,13.685332996396,-22.25));
#166638=CARTESIAN_POINT('Origin',(4.24999999999977,13.685332996396,-22.25));
#166639=CARTESIAN_POINT('',(4.02441818998518,13.685332996396,-25.75));
#166640=CARTESIAN_POINT('',(4.02441818998518,13.685332996396,-25.75));
#166641=CARTESIAN_POINT('',(4.24999999999973,13.685332996396,-25.9755818100146));
#166642=CARTESIAN_POINT('Origin',(4.24999999999973,13.685332996396,-25.75));
#166643=CARTESIAN_POINT('',(7.74999999999973,13.685332996396,-25.9755818100146));
#166644=CARTESIAN_POINT('',(7.7499999999996,13.685332996396,-37.9755818100146));
#166645=CARTESIAN_POINT('',(7.97558181001415,13.685332996396,-37.7500000000001));
#166646=CARTESIAN_POINT('Origin',(7.7499999999996,13.685332996396,-37.7500000000001));
#166647=CARTESIAN_POINT('',(7.97558181001419,13.685332996396,-34.2500000000001));
#166648=CARTESIAN_POINT('',(7.97558181001415,13.685332996396,-37.7500000000001));
#166649=CARTESIAN_POINT('',(7.74999999999964,13.685332996396,-34.0244181899855));
#166650=CARTESIAN_POINT('Origin',(7.74999999999964,13.685332996396,-34.2500000000001));
#166651=CARTESIAN_POINT('',(4.24999999999964,13.685332996396,-34.0244181899855));
#166652=CARTESIAN_POINT('',(7.74999999999964,13.685332996396,-34.0244181899855));
#166653=CARTESIAN_POINT('',(4.02441818998509,13.685332996396,-34.25));
#166654=CARTESIAN_POINT('Origin',(4.24999999999964,13.685332996396,-34.25));
#166655=CARTESIAN_POINT('',(4.02441818998506,13.685332996396,-37.75));
#166656=CARTESIAN_POINT('',(4.02441818998506,13.685332996396,-37.75));
#166657=CARTESIAN_POINT('',(4.2499999999996,13.685332996396,-37.9755818100146));
#166658=CARTESIAN_POINT('Origin',(4.2499999999996,13.685332996396,-37.75));
#166659=CARTESIAN_POINT('',(7.7499999999996,13.685332996396,-37.9755818100146));
#166660=CARTESIAN_POINT('',(7.74999999999966,13.685332996396,-31.9755818100146));
#166661=CARTESIAN_POINT('',(7.97558181001421,13.685332996396,-31.7500000000001));
#166662=CARTESIAN_POINT('Origin',(7.74999999999967,13.685332996396,-31.7500000000001));
#166663=CARTESIAN_POINT('',(7.97558181001425,13.685332996396,-28.2500000000001));
#166664=CARTESIAN_POINT('',(7.97558181001421,13.685332996396,-31.7500000000001));
#166665=CARTESIAN_POINT('',(7.74999999999971,13.685332996396,-28.0244181899855));
#166666=CARTESIAN_POINT('Origin',(7.7499999999997,13.685332996396,-28.2500000000001));
#166667=CARTESIAN_POINT('',(4.24999999999971,13.685332996396,-28.0244181899855));
#166668=CARTESIAN_POINT('',(7.74999999999971,13.685332996396,-28.0244181899855));
#166669=CARTESIAN_POINT('',(4.02441818998516,13.685332996396,-28.25));
#166670=CARTESIAN_POINT('Origin',(4.24999999999971,13.685332996396,-28.25));
#166671=CARTESIAN_POINT('',(4.02441818998512,13.685332996396,-31.75));
#166672=CARTESIAN_POINT('',(4.02441818998512,13.685332996396,-31.75));
#166673=CARTESIAN_POINT('',(4.24999999999967,13.685332996396,-31.9755818100146));
#166674=CARTESIAN_POINT('Origin',(4.24999999999967,13.685332996396,-31.75));
#166675=CARTESIAN_POINT('',(7.74999999999967,13.685332996396,-31.9755818100146));
#166676=CARTESIAN_POINT('',(-7.97558181001455,13.685332996396,-7.75));
#166677=CARTESIAN_POINT('',(-7.97558181001455,13.685332996396,-4.25));
#166678=CARTESIAN_POINT('',(-7.97558181001455,13.685332996396,-7.75));
#166679=CARTESIAN_POINT('',(-7.75000000000008,13.685332996396,-7.97558181001446));
#166680=CARTESIAN_POINT('Origin',(-7.75000000000008,13.685332996396,-7.74999999999992));
#166681=CARTESIAN_POINT('',(-4.25000000000008,13.685332996396,-7.9755818100145));
#166682=CARTESIAN_POINT('',(-7.75000000000008,13.685332996396,-7.97558181001446));
#166683=CARTESIAN_POINT('',(-4.02441818998554,13.685332996396,-7.74999999999996));
#166684=CARTESIAN_POINT('Origin',(-4.25000000000008,13.685332996396,-7.74999999999996));
#166685=CARTESIAN_POINT('',(-4.0244181899855,13.685332996396,-4.24999999999996));
#166686=CARTESIAN_POINT('',(-4.02441818998554,13.685332996396,-7.74999999999996));
#166687=CARTESIAN_POINT('',(-4.25,13.685332996396,-4.02441818998545));
#166688=CARTESIAN_POINT('Origin',(-4.25000000000004,13.685332996396,-4.24999999999996));
#166689=CARTESIAN_POINT('',(-7.75,13.685332996396,-4.02441818998545));
#166690=CARTESIAN_POINT('',(-7.75,13.685332996396,-4.02441818998545));
#166691=CARTESIAN_POINT('Origin',(-7.75,13.685332996396,-4.25));
#166692=CARTESIAN_POINT('',(-25.8852687667494,13.685332996396,-34.5305242102405));
#166693=CARTESIAN_POINT('',(-22.3669540816254,13.685332996396,-36.9069587811204));
#166694=CARTESIAN_POINT('Origin',(0.,13.685332996396,0.));
#166695=CARTESIAN_POINT('',(-22.0244181899858,13.685332996396,-36.7140857756457));
#166696=CARTESIAN_POINT('Ctrl Pts',(-22.0244181899858,13.685332996396,-36.7140857763055));
#166697=CARTESIAN_POINT('Ctrl Pts',(-22.0244182164869,13.685332997209,-36.7540848772448));
#166698=CARTESIAN_POINT('Ctrl Pts',(-22.0353025785809,13.685332996396,-36.7938641217924));
#166699=CARTESIAN_POINT('Ctrl Pts',(-22.0553471857055,13.685332996396,-36.8280838947679));
#166700=CARTESIAN_POINT('Ctrl Pts',(-22.0753917928302,13.685332996396,-36.8623036677433));
#166701=CARTESIAN_POINT('Ctrl Pts',(-22.1045899064321,13.685332996396,-36.891079608417));
#166702=CARTESIAN_POINT('Ctrl Pts',(-22.1393364629778,13.685332996396,-36.9106359969253));
#166703=CARTESIAN_POINT('Ctrl Pts',(-22.1740830195234,13.685332996396,-36.9301923854336));
#166704=CARTESIAN_POINT('Ctrl Pts',(-22.214120654173,13.685332996396,-36.9402546058737));
#166705=CARTESIAN_POINT('Ctrl Pts',(-22.2536952105408,13.685332996396,-36.9396050279046));
#166706=CARTESIAN_POINT('Ctrl Pts',(-22.2932697669087,13.685332996396,-36.9389554499354));
#166707=CARTESIAN_POINT('Ctrl Pts',(-22.3330056926638,13.685332996396,-36.9275326108773));
#166708=CARTESIAN_POINT('Ctrl Pts',(-22.3669540816254,13.685332996396,-36.9069587811204));
#166709=CARTESIAN_POINT('',(-22.0244181899858,13.685332996396,-34.2499999999998));
#166710=CARTESIAN_POINT('',(-22.0244181899858,13.685332996396,-37.7499999999998));
#166711=CARTESIAN_POINT('',(-22.2500000000004,13.685332996396,-34.0244181899852));
#166712=CARTESIAN_POINT('Origin',(-22.2500000000004,13.685332996396,-34.2499999999998));
#166713=CARTESIAN_POINT('',(-25.7500000000004,13.685332996396,-34.0244181899852));
#166714=CARTESIAN_POINT('',(-25.7500000000004,13.685332996396,-34.0244181899852));
#166715=CARTESIAN_POINT('',(-25.9755818100149,13.685332996396,-34.2499999999997));
#166716=CARTESIAN_POINT('Origin',(-25.7500000000004,13.685332996396,-34.2499999999997));
#166717=CARTESIAN_POINT('',(-25.9755818100149,13.685332996396,-34.3499698402953));
#166718=CARTESIAN_POINT('',(-25.975581810015,13.685332996396,-37.7499999999997));
#166719=CARTESIAN_POINT('Ctrl Pts',(-25.8852687667494,13.685332996396,-34.5305242102405));
#166720=CARTESIAN_POINT('Ctrl Pts',(-25.8992989946569,13.685332996396,-34.5200066253865));
#166721=CARTESIAN_POINT('Ctrl Pts',(-25.9120225523634,13.6853329963987,
-34.5078548784221));
#166722=CARTESIAN_POINT('Ctrl Pts',(-25.934296085602,13.6853329963987,-34.4809893576979));
#166723=CARTESIAN_POINT('Ctrl Pts',(-25.943818160983,13.6853329963987,-34.4663683751948));
#166724=CARTESIAN_POINT('Ctrl Pts',(-25.9593662277641,13.6853329963987,
-34.4352835467231));
#166725=CARTESIAN_POINT('Ctrl Pts',(-25.9653611322794,13.6853329963987,
-34.4188691485229));
#166726=CARTESIAN_POINT('Ctrl Pts',(-25.9734915116204,13.6853329963987,
-34.3849307012325));
#166727=CARTESIAN_POINT('Ctrl Pts',(-25.9755817632065,13.685332996396,-34.3674804919029));
#166728=CARTESIAN_POINT('Ctrl Pts',(-25.9755818100149,13.685332996396,-34.3499700010592));
#166729=CARTESIAN_POINT('',(-13.8222130546559,13.685332996396,-40.8821558584251));
#166730=CARTESIAN_POINT('',(-10.303898369532,13.685332996396,-41.9074446817175));
#166731=CARTESIAN_POINT('Origin',(0.,13.685332996396,0.));
#166732=CARTESIAN_POINT('',(-10.0244181899862,13.685332996396,-41.6884060514863));
#166733=CARTESIAN_POINT('Ctrl Pts',(-10.0244181899867,13.685332996396,-41.6884062733933));
#166734=CARTESIAN_POINT('Ctrl Pts',(-10.0244183936541,13.6853329939054,
-41.7571033670527));
#166735=CARTESIAN_POINT('Ctrl Pts',(-10.0575127410179,13.685332996396,-41.8242072518649));
#166736=CARTESIAN_POINT('Ctrl Pts',(-10.1109828206475,13.685332996396,-41.8660442416263));
#166737=CARTESIAN_POINT('Ctrl Pts',(-10.1644529002771,13.685332996396,-41.9078812313878));
#166738=CARTESIAN_POINT('Ctrl Pts',(-10.2374931520769,13.685332996396,-41.9237717267707));
#166739=CARTESIAN_POINT('Ctrl Pts',(-10.303898369532,13.685332996396,-41.9074446817175));
#166740=CARTESIAN_POINT('',(-10.0244181899859,13.685332996396,-40.2499999999999));
#166741=CARTESIAN_POINT('',(-10.0244181899859,13.685332996396,-43.7499999999999));
#166742=CARTESIAN_POINT('',(-10.2500000000004,13.685332996396,-40.0244181899853));
#166743=CARTESIAN_POINT('Origin',(-10.2500000000004,13.685332996396,-40.2499999999999));
#166744=CARTESIAN_POINT('',(-13.7500000000004,13.685332996396,-40.0244181899853));
#166745=CARTESIAN_POINT('',(-13.7500000000004,13.685332996396,-40.0244181899853));
#166746=CARTESIAN_POINT('',(-13.975581810015,13.685332996396,-40.2499999999999));
#166747=CARTESIAN_POINT('Origin',(-13.7500000000004,13.685332996396,-40.2499999999999));
#166748=CARTESIAN_POINT('',(-13.975581810015,13.685332996396,-40.6684316106886));
#166749=CARTESIAN_POINT('',(-13.975581810015,13.685332996396,-43.7499999999999));
#166750=CARTESIAN_POINT('Ctrl Pts',(-13.8222130546571,13.6853329963961,
-40.8821558584271));
#166751=CARTESIAN_POINT('Ctrl Pts',(-13.8669060182709,13.685332996396,-40.8670451246224));
#166752=CARTESIAN_POINT('Ctrl Pts',(-13.9061001212855,13.685332996396,-40.8378863014115));
#166753=CARTESIAN_POINT('Ctrl Pts',(-13.9333847006356,13.685332996396,-40.799795982994));
#166754=CARTESIAN_POINT('Ctrl Pts',(-13.9606692799856,13.685332996396,-40.7617056645764));
#166755=CARTESIAN_POINT('Ctrl Pts',(-13.9755816845075,13.685333000624,-40.7153716660834));
#166756=CARTESIAN_POINT('Ctrl Pts',(-13.975581810015,13.685332996396,-40.6684318962846));
#166757=CARTESIAN_POINT('',(-7.79068519860916,13.685332996396,-42.4465483343114));
#166758=CARTESIAN_POINT('',(-4.27237051348522,13.685332996396,-42.9435803299674));
#166759=CARTESIAN_POINT('Origin',(0.,13.685332996396,0.));
#166760=CARTESIAN_POINT('',(-4.0244181899859,13.685332996396,-42.7191142651735));
#166761=CARTESIAN_POINT('Ctrl Pts',(-4.0244181899859,13.6853329963959,-42.7191142657048));
#166762=CARTESIAN_POINT('Ctrl Pts',(-4.02441834955165,13.6853330085331,
-42.7820645507904));
#166763=CARTESIAN_POINT('Ctrl Pts',(-4.05229847698823,13.6853329963961,
-42.844424978052));
#166764=CARTESIAN_POINT('Ctrl Pts',(-4.09862612970848,13.6853329963961,
-42.8863523357131));
#166765=CARTESIAN_POINT('Ctrl Pts',(-4.14495378242873,13.6853329963961,
-42.9282796933742));
#166766=CARTESIAN_POINT('Ctrl Pts',(-4.20983662577299,13.6853329963961,
-42.9498015322777));
#166767=CARTESIAN_POINT('Ctrl Pts',(-4.27237051348522,13.685332996396,-42.9435803299674));
#166768=CARTESIAN_POINT('',(-4.02441818998587,13.685332996396,-40.25));
#166769=CARTESIAN_POINT('',(-4.02441818998591,13.685332996396,-43.75));
#166770=CARTESIAN_POINT('',(-4.25000000000042,13.685332996396,-40.0244181899854));
#166771=CARTESIAN_POINT('Origin',(-4.25000000000042,13.685332996396,-40.25));
#166772=CARTESIAN_POINT('',(-7.75000000000042,13.685332996396,-40.0244181899854));
#166773=CARTESIAN_POINT('',(-7.75000000000042,13.685332996396,-40.0244181899854));
#166774=CARTESIAN_POINT('',(-7.97558181001497,13.685332996396,-40.2499999999999));
#166775=CARTESIAN_POINT('Origin',(-7.75000000000042,13.685332996396,-40.2499999999999));
#166776=CARTESIAN_POINT('',(-7.97558181001499,13.685332996396,-42.2246586690628));
#166777=CARTESIAN_POINT('',(-7.975581810015,13.685332996396,-43.7499999999999));
#166778=CARTESIAN_POINT('Ctrl Pts',(-7.79068519860917,13.685332996396,-42.4465483343114));
#166779=CARTESIAN_POINT('Ctrl Pts',(-7.84252869002739,13.685332996396,-42.4370329095606));
#166780=CARTESIAN_POINT('Ctrl Pts',(-7.88965581112174,13.685332996396,-42.4094382707244));
#166781=CARTESIAN_POINT('Ctrl Pts',(-7.9233008284201,13.685332996396,-42.3690613155703));
#166782=CARTESIAN_POINT('Ctrl Pts',(-7.95694584571845,13.685332996396,-42.3286843604162));
#166783=CARTESIAN_POINT('Ctrl Pts',(-7.97558166976805,13.68533299838,-42.2771387938981));
#166784=CARTESIAN_POINT('Ctrl Pts',(-7.97558181001499,13.685332996396,-42.2246587886424));
#166785=CARTESIAN_POINT('',(-25.7500000000003,13.685332996396,-31.9755818100143));
#166786=CARTESIAN_POINT('',(-25.9755818100149,13.685332996396,-31.7499999999997));
#166787=CARTESIAN_POINT('Origin',(-25.7500000000003,13.685332996396,-31.7499999999997));
#166788=CARTESIAN_POINT('',(-22.2500000000003,13.685332996396,-31.9755818100143));
#166789=CARTESIAN_POINT('',(-25.7500000000003,13.685332996396,-31.9755818100143));
#166790=CARTESIAN_POINT('',(-22.0244181899858,13.685332996396,-31.7499999999998));
#166791=CARTESIAN_POINT('Origin',(-22.2500000000003,13.685332996396,-31.7499999999998));
#166792=CARTESIAN_POINT('',(-22.0244181899857,13.685332996396,-28.2499999999998));
#166793=CARTESIAN_POINT('',(-22.0244181899858,13.685332996396,-31.7499999999998));
#166794=CARTESIAN_POINT('',(-22.2500000000003,13.685332996396,-28.0244181899852));
#166795=CARTESIAN_POINT('Origin',(-22.2500000000003,13.685332996396,-28.2499999999998));
#166796=CARTESIAN_POINT('',(-25.7500000000003,13.685332996396,-28.0244181899852));
#166797=CARTESIAN_POINT('',(-25.7500000000003,13.685332996396,-28.0244181899852));
#166798=CARTESIAN_POINT('',(-25.9755818100148,13.685332996396,-28.2499999999997));
#166799=CARTESIAN_POINT('Origin',(-25.7500000000003,13.685332996396,-28.2499999999997));
#166800=CARTESIAN_POINT('',(-25.9755818100149,13.685332996396,-31.7499999999997));
#166801=CARTESIAN_POINT('',(-19.7500000000003,13.685332996396,-25.9755818100143));
#166802=CARTESIAN_POINT('',(-19.9755818100148,13.685332996396,-25.7499999999998));
#166803=CARTESIAN_POINT('Origin',(-19.7500000000003,13.685332996396,-25.7499999999998));
#166804=CARTESIAN_POINT('',(-16.2500000000003,13.685332996396,-25.9755818100144));
#166805=CARTESIAN_POINT('',(-19.7500000000003,13.685332996396,-25.9755818100143));
#166806=CARTESIAN_POINT('',(-16.0244181899857,13.685332996396,-25.7499999999998));
#166807=CARTESIAN_POINT('Origin',(-16.2500000000003,13.685332996396,-25.7499999999998));
#166808=CARTESIAN_POINT('',(-16.0244181899857,13.685332996396,-22.2499999999998));
#166809=CARTESIAN_POINT('',(-16.0244181899857,13.685332996396,-25.7499999999998));
#166810=CARTESIAN_POINT('',(-16.2500000000002,13.685332996396,-22.0244181899853));
#166811=CARTESIAN_POINT('Origin',(-16.2500000000002,13.685332996396,-22.2499999999998));
#166812=CARTESIAN_POINT('',(-19.7500000000002,13.685332996396,-22.0244181899852));
#166813=CARTESIAN_POINT('',(-19.7500000000002,13.685332996396,-22.0244181899852));
#166814=CARTESIAN_POINT('',(-19.9755818100148,13.685332996396,-22.2499999999998));
#166815=CARTESIAN_POINT('Origin',(-19.7500000000002,13.685332996396,-22.2499999999998));
#166816=CARTESIAN_POINT('',(-19.9755818100148,13.685332996396,-25.7499999999998));
#166817=CARTESIAN_POINT('',(-19.7500000000004,13.685332996396,-37.9755818100143));
#166818=CARTESIAN_POINT('',(-19.9755818100149,13.685332996396,-37.7499999999998));
#166819=CARTESIAN_POINT('Origin',(-19.7500000000004,13.685332996396,-37.7499999999998));
#166820=CARTESIAN_POINT('',(-16.2500000000004,13.685332996396,-37.9755818100144));
#166821=CARTESIAN_POINT('',(-19.7500000000004,13.685332996396,-37.9755818100143));
#166822=CARTESIAN_POINT('',(-16.0244181899858,13.685332996396,-37.7499999999998));
#166823=CARTESIAN_POINT('Origin',(-16.2500000000004,13.685332996396,-37.7499999999998));
#166824=CARTESIAN_POINT('',(-16.0244181899858,13.685332996396,-34.2499999999998));
#166825=CARTESIAN_POINT('',(-16.0244181899858,13.685332996396,-37.7499999999998));
#166826=CARTESIAN_POINT('',(-16.2500000000004,13.685332996396,-34.0244181899853));
#166827=CARTESIAN_POINT('Origin',(-16.2500000000004,13.685332996396,-34.2499999999998));
#166828=CARTESIAN_POINT('',(-19.7500000000004,13.685332996396,-34.0244181899852));
#166829=CARTESIAN_POINT('',(-19.7500000000004,13.685332996396,-34.0244181899852));
#166830=CARTESIAN_POINT('',(-19.9755818100149,13.685332996396,-34.2499999999998));
#166831=CARTESIAN_POINT('Origin',(-19.7500000000004,13.685332996396,-34.2499999999998));
#166832=CARTESIAN_POINT('',(-19.9755818100149,13.685332996396,-37.7499999999998));
#166833=CARTESIAN_POINT('',(-19.7500000000003,13.685332996396,-31.9755818100143));
#166834=CARTESIAN_POINT('',(-19.9755818100149,13.685332996396,-31.7499999999998));
#166835=CARTESIAN_POINT('Origin',(-19.7500000000003,13.685332996396,-31.7499999999998));
#166836=CARTESIAN_POINT('',(-16.2500000000003,13.685332996396,-31.9755818100144));
#166837=CARTESIAN_POINT('',(-19.7500000000003,13.685332996396,-31.9755818100143));
#166838=CARTESIAN_POINT('',(-16.0244181899858,13.685332996396,-31.7499999999998));
#166839=CARTESIAN_POINT('Origin',(-16.2500000000003,13.685332996396,-31.7499999999998));
#166840=CARTESIAN_POINT('',(-16.0244181899857,13.685332996396,-28.2499999999998));
#166841=CARTESIAN_POINT('',(-16.0244181899858,13.685332996396,-31.7499999999998));
#166842=CARTESIAN_POINT('',(-16.2500000000003,13.685332996396,-28.0244181899853));
#166843=CARTESIAN_POINT('Origin',(-16.2500000000003,13.685332996396,-28.2499999999998));
#166844=CARTESIAN_POINT('',(-19.7500000000003,13.685332996396,-28.0244181899852));
#166845=CARTESIAN_POINT('',(-19.7500000000003,13.685332996396,-28.0244181899852));
#166846=CARTESIAN_POINT('',(-19.9755818100148,13.685332996396,-28.2499999999998));
#166847=CARTESIAN_POINT('Origin',(-19.7500000000003,13.685332996396,-28.2499999999998));
#166848=CARTESIAN_POINT('',(-19.9755818100149,13.685332996396,-31.7499999999998));
#166849=CARTESIAN_POINT('',(-13.7500000000002,13.685332996396,-19.9755818100144));
#166850=CARTESIAN_POINT('',(-13.9755818100148,13.685332996396,-19.7499999999999));
#166851=CARTESIAN_POINT('Origin',(-13.7500000000002,13.685332996396,-19.7499999999999));
#166852=CARTESIAN_POINT('',(-10.2500000000002,13.685332996396,-19.9755818100144));
#166853=CARTESIAN_POINT('',(-13.7500000000002,13.685332996396,-19.9755818100144));
#166854=CARTESIAN_POINT('',(-10.0244181899857,13.685332996396,-19.7499999999999));
#166855=CARTESIAN_POINT('Origin',(-10.2500000000002,13.685332996396,-19.7499999999999));
#166856=CARTESIAN_POINT('',(-10.0244181899856,13.685332996396,-16.2499999999999));
#166857=CARTESIAN_POINT('',(-10.0244181899857,13.685332996396,-19.7499999999999));
#166858=CARTESIAN_POINT('',(-10.2500000000002,13.685332996396,-16.0244181899853));
#166859=CARTESIAN_POINT('Origin',(-10.2500000000002,13.685332996396,-16.2499999999999));
#166860=CARTESIAN_POINT('',(-13.7500000000002,13.685332996396,-16.0244181899853));
#166861=CARTESIAN_POINT('',(-13.7500000000002,13.685332996396,-16.0244181899853));
#166862=CARTESIAN_POINT('',(-13.9755818100147,13.685332996396,-16.2499999999999));
#166863=CARTESIAN_POINT('Origin',(-13.7500000000002,13.685332996396,-16.2499999999999));
#166864=CARTESIAN_POINT('',(-13.9755818100148,13.685332996396,-19.7499999999999));
#166865=CARTESIAN_POINT('',(-13.7500000000003,13.685332996396,-25.9755818100144));
#166866=CARTESIAN_POINT('',(-13.9755818100148,13.685332996396,-25.7499999999999));
#166867=CARTESIAN_POINT('Origin',(-13.7500000000003,13.685332996396,-25.7499999999999));
#166868=CARTESIAN_POINT('',(-10.2500000000003,13.685332996396,-25.9755818100144));
#166869=CARTESIAN_POINT('',(-13.7500000000003,13.685332996396,-25.9755818100144));
#166870=CARTESIAN_POINT('',(-10.0244181899857,13.685332996396,-25.7499999999999));
#166871=CARTESIAN_POINT('Origin',(-10.2500000000003,13.685332996396,-25.7499999999999));
#166872=CARTESIAN_POINT('',(-10.0244181899857,13.685332996396,-22.2499999999999));
#166873=CARTESIAN_POINT('',(-10.0244181899857,13.685332996396,-25.7499999999999));
#166874=CARTESIAN_POINT('',(-10.2500000000002,13.685332996396,-22.0244181899853));
#166875=CARTESIAN_POINT('Origin',(-10.2500000000002,13.685332996396,-22.2499999999999));
#166876=CARTESIAN_POINT('',(-13.7500000000002,13.685332996396,-22.0244181899853));
#166877=CARTESIAN_POINT('',(-13.7500000000002,13.685332996396,-22.0244181899853));
#166878=CARTESIAN_POINT('',(-13.9755818100148,13.685332996396,-22.2499999999999));
#166879=CARTESIAN_POINT('Origin',(-13.7500000000002,13.685332996396,-22.2499999999999));
#166880=CARTESIAN_POINT('',(-13.9755818100148,13.685332996396,-25.7499999999999));
#166881=CARTESIAN_POINT('',(-13.7500000000004,13.685332996396,-37.9755818100144));
#166882=CARTESIAN_POINT('',(-13.9755818100149,13.685332996396,-37.7499999999999));
#166883=CARTESIAN_POINT('Origin',(-13.7500000000004,13.685332996396,-37.7499999999999));
#166884=CARTESIAN_POINT('',(-10.2500000000004,13.685332996396,-37.9755818100144));
#166885=CARTESIAN_POINT('',(-13.7500000000004,13.685332996396,-37.9755818100144));
#166886=CARTESIAN_POINT('',(-10.0244181899859,13.685332996396,-37.7499999999999));
#166887=CARTESIAN_POINT('Origin',(-10.2500000000004,13.685332996396,-37.7499999999999));
#166888=CARTESIAN_POINT('',(-10.0244181899858,13.685332996396,-34.2499999999999));
#166889=CARTESIAN_POINT('',(-10.0244181899859,13.685332996396,-37.7499999999999));
#166890=CARTESIAN_POINT('',(-10.2500000000004,13.685332996396,-34.0244181899854));
#166891=CARTESIAN_POINT('Origin',(-10.2500000000004,13.685332996396,-34.2499999999999));
#166892=CARTESIAN_POINT('',(-13.7500000000004,13.685332996396,-34.0244181899853));
#166893=CARTESIAN_POINT('',(-13.7500000000004,13.685332996396,-34.0244181899853));
#166894=CARTESIAN_POINT('',(-13.9755818100149,13.685332996396,-34.2499999999999));
#166895=CARTESIAN_POINT('Origin',(-13.7500000000004,13.685332996396,-34.2499999999999));
#166896=CARTESIAN_POINT('',(-13.9755818100149,13.685332996396,-37.7499999999999));
#166897=CARTESIAN_POINT('',(-13.7500000000003,13.685332996396,-31.9755818100144));
#166898=CARTESIAN_POINT('',(-13.9755818100149,13.685332996396,-31.7499999999999));
#166899=CARTESIAN_POINT('Origin',(-13.7500000000003,13.685332996396,-31.7499999999999));
#166900=CARTESIAN_POINT('',(-10.2500000000003,13.685332996396,-31.9755818100144));
#166901=CARTESIAN_POINT('',(-13.7500000000003,13.685332996396,-31.9755818100144));
#166902=CARTESIAN_POINT('',(-10.0244181899858,13.685332996396,-31.7499999999999));
#166903=CARTESIAN_POINT('Origin',(-10.2500000000003,13.685332996396,-31.7499999999999));
#166904=CARTESIAN_POINT('',(-10.0244181899858,13.685332996396,-28.2499999999999));
#166905=CARTESIAN_POINT('',(-10.0244181899858,13.685332996396,-31.7499999999999));
#166906=CARTESIAN_POINT('',(-10.2500000000003,13.685332996396,-28.0244181899853));
#166907=CARTESIAN_POINT('Origin',(-10.2500000000003,13.685332996396,-28.2499999999999));
#166908=CARTESIAN_POINT('',(-13.7500000000003,13.685332996396,-28.0244181899853));
#166909=CARTESIAN_POINT('',(-13.7500000000003,13.685332996396,-28.0244181899853));
#166910=CARTESIAN_POINT('',(-13.9755818100148,13.685332996396,-28.2499999999999));
#166911=CARTESIAN_POINT('Origin',(-13.7500000000003,13.685332996396,-28.2499999999999));
#166912=CARTESIAN_POINT('',(-13.9755818100149,13.685332996396,-31.7499999999999));
#166913=CARTESIAN_POINT('',(-7.75000000000015,13.685332996396,-13.9755818100145));
#166914=CARTESIAN_POINT('',(-7.97558181001469,13.685332996396,-13.7499999999999));
#166915=CARTESIAN_POINT('Origin',(-7.75000000000014,13.685332996396,-13.7499999999999));
#166916=CARTESIAN_POINT('',(-4.25000000000015,13.685332996396,-13.9755818100145));
#166917=CARTESIAN_POINT('',(-7.75000000000015,13.685332996396,-13.9755818100145));
#166918=CARTESIAN_POINT('',(-4.0244181899856,13.685332996396,-13.75));
#166919=CARTESIAN_POINT('Origin',(-4.25000000000014,13.685332996396,-13.75));
#166920=CARTESIAN_POINT('',(-4.02441818998556,13.685332996396,-10.25));
#166921=CARTESIAN_POINT('',(-4.0244181899856,13.685332996396,-13.75));
#166922=CARTESIAN_POINT('',(-4.25000000000011,13.685332996396,-10.0244181899854));
#166923=CARTESIAN_POINT('Origin',(-4.25000000000011,13.685332996396,-10.25));
#166924=CARTESIAN_POINT('',(-7.7500000000001,13.685332996396,-10.0244181899854));
#166925=CARTESIAN_POINT('',(-7.7500000000001,13.685332996396,-10.0244181899854));
#166926=CARTESIAN_POINT('',(-7.97558181001465,13.685332996396,-10.2499999999999));
#166927=CARTESIAN_POINT('Origin',(-7.75000000000011,13.685332996396,-10.2499999999999));
#166928=CARTESIAN_POINT('',(-7.97558181001469,13.685332996396,-13.7499999999999));
#166929=CARTESIAN_POINT('',(-7.75000000000021,13.685332996396,-19.9755818100145));
#166930=CARTESIAN_POINT('',(-7.97558181001475,13.685332996396,-19.7499999999999));
#166931=CARTESIAN_POINT('Origin',(-7.75000000000021,13.685332996396,-19.7499999999999));
#166932=CARTESIAN_POINT('',(-4.25000000000021,13.685332996396,-19.9755818100145));
#166933=CARTESIAN_POINT('',(-7.75000000000021,13.685332996396,-19.9755818100145));
#166934=CARTESIAN_POINT('',(-4.02441818998566,13.685332996396,-19.75));
#166935=CARTESIAN_POINT('Origin',(-4.25000000000021,13.685332996396,-19.75));
#166936=CARTESIAN_POINT('',(-4.02441818998562,13.685332996396,-16.25));
#166937=CARTESIAN_POINT('',(-4.02441818998566,13.685332996396,-19.75));
#166938=CARTESIAN_POINT('',(-4.25000000000017,13.685332996396,-16.0244181899854));
#166939=CARTESIAN_POINT('Origin',(-4.25000000000017,13.685332996396,-16.25));
#166940=CARTESIAN_POINT('',(-7.75000000000017,13.685332996396,-16.0244181899854));
#166941=CARTESIAN_POINT('',(-7.75000000000017,13.685332996396,-16.0244181899854));
#166942=CARTESIAN_POINT('',(-7.97558181001471,13.685332996396,-16.2499999999999));
#166943=CARTESIAN_POINT('Origin',(-7.75000000000017,13.685332996396,-16.2499999999999));
#166944=CARTESIAN_POINT('',(-7.97558181001475,13.685332996396,-19.7499999999999));
#166945=CARTESIAN_POINT('',(-7.75000000000027,13.685332996396,-25.9755818100145));
#166946=CARTESIAN_POINT('',(-7.97558181001481,13.685332996396,-25.7499999999999));
#166947=CARTESIAN_POINT('Origin',(-7.75000000000027,13.685332996396,-25.7499999999999));
#166948=CARTESIAN_POINT('',(-4.25000000000027,13.685332996396,-25.9755818100145));
#166949=CARTESIAN_POINT('',(-7.75000000000027,13.685332996396,-25.9755818100145));
#166950=CARTESIAN_POINT('',(-4.02441818998572,13.685332996396,-25.75));
#166951=CARTESIAN_POINT('Origin',(-4.25000000000027,13.685332996396,-25.75));
#166952=CARTESIAN_POINT('',(-4.02441818998569,13.685332996396,-22.25));
#166953=CARTESIAN_POINT('',(-4.02441818998572,13.685332996396,-25.75));
#166954=CARTESIAN_POINT('',(-4.25000000000023,13.685332996396,-22.0244181899854));
#166955=CARTESIAN_POINT('Origin',(-4.25000000000023,13.685332996396,-22.25));
#166956=CARTESIAN_POINT('',(-7.75000000000023,13.685332996396,-22.0244181899854));
#166957=CARTESIAN_POINT('',(-7.75000000000023,13.685332996396,-22.0244181899854));
#166958=CARTESIAN_POINT('',(-7.97558181001478,13.685332996396,-22.2499999999999));
#166959=CARTESIAN_POINT('Origin',(-7.75000000000023,13.685332996396,-22.2499999999999));
#166960=CARTESIAN_POINT('',(-7.97558181001481,13.685332996396,-25.7499999999999));
#166961=CARTESIAN_POINT('',(-7.7500000000004,13.685332996396,-37.9755818100145));
#166962=CARTESIAN_POINT('',(-7.97558181001494,13.685332996396,-37.7499999999999));
#166963=CARTESIAN_POINT('Origin',(-7.7500000000004,13.685332996396,-37.7499999999999));
#166964=CARTESIAN_POINT('',(-4.2500000000004,13.685332996396,-37.9755818100145));
#166965=CARTESIAN_POINT('',(-7.7500000000004,13.685332996396,-37.9755818100145));
#166966=CARTESIAN_POINT('',(-4.02441818998585,13.685332996396,-37.75));
#166967=CARTESIAN_POINT('Origin',(-4.2500000000004,13.685332996396,-37.75));
#166968=CARTESIAN_POINT('',(-4.02441818998581,13.685332996396,-34.25));
#166969=CARTESIAN_POINT('',(-4.02441818998585,13.685332996396,-37.75));
#166970=CARTESIAN_POINT('',(-4.25000000000036,13.685332996396,-34.0244181899854));
#166971=CARTESIAN_POINT('Origin',(-4.25000000000036,13.685332996396,-34.25));
#166972=CARTESIAN_POINT('',(-7.75000000000036,13.685332996396,-34.0244181899854));
#166973=CARTESIAN_POINT('',(-7.75000000000036,13.685332996396,-34.0244181899854));
#166974=CARTESIAN_POINT('',(-7.9755818100149,13.685332996396,-34.2499999999999));
#166975=CARTESIAN_POINT('Origin',(-7.75000000000036,13.685332996396,-34.2499999999999));
#166976=CARTESIAN_POINT('',(-7.97558181001494,13.685332996396,-37.7499999999999));
#166977=CARTESIAN_POINT('',(-7.75000000000033,13.685332996396,-31.9755818100145));
#166978=CARTESIAN_POINT('',(-7.97558181001488,13.685332996396,-31.7499999999999));
#166979=CARTESIAN_POINT('Origin',(-7.75000000000033,13.685332996396,-31.7499999999999));
#166980=CARTESIAN_POINT('',(-4.25000000000033,13.685332996396,-31.9755818100145));
#166981=CARTESIAN_POINT('',(-7.75000000000033,13.685332996396,-31.9755818100145));
#166982=CARTESIAN_POINT('',(-4.02441818998579,13.685332996396,-31.75));
#166983=CARTESIAN_POINT('Origin',(-4.25000000000033,13.685332996396,-31.75));
#166984=CARTESIAN_POINT('',(-4.02441818998575,13.685332996396,-28.25));
#166985=CARTESIAN_POINT('',(-4.02441818998579,13.685332996396,-31.75));
#166986=CARTESIAN_POINT('',(-4.25000000000029,13.685332996396,-28.0244181899854));
#166987=CARTESIAN_POINT('Origin',(-4.2500000000003,13.685332996396,-28.25));
#166988=CARTESIAN_POINT('',(-7.75000000000029,13.685332996396,-28.0244181899854));
#166989=CARTESIAN_POINT('',(-7.75000000000029,13.685332996396,-28.0244181899854));
#166990=CARTESIAN_POINT('',(-7.97558181001484,13.685332996396,-28.2499999999999));
#166991=CARTESIAN_POINT('Origin',(-7.7500000000003,13.685332996396,-28.2499999999999));
#166992=CARTESIAN_POINT('',(-7.97558181001488,13.685332996396,-31.7499999999999));
#166993=CARTESIAN_POINT('',(-28.0244181899854,13.685332996396,28.2500000000001));
#166994=CARTESIAN_POINT('',(-28.25,13.685332996396,28.0244181899855));
#166995=CARTESIAN_POINT('Origin',(-28.25,13.685332996396,28.25));
#166996=CARTESIAN_POINT('',(-28.0244181899853,13.685332996396,31.7500000000001));
#166997=CARTESIAN_POINT('',(-28.0244181899853,13.685332996396,31.7500000000001));
#166998=CARTESIAN_POINT('',(-28.2499999999999,13.685332996396,31.9755818100146));
#166999=CARTESIAN_POINT('Origin',(-28.2499999999999,13.685332996396,31.7500000000001));
#167000=CARTESIAN_POINT('',(-28.894981954155,13.685332996396,31.9755818100146));
#167001=CARTESIAN_POINT('',(-31.7499999999999,13.685332996396,31.9755818100147));
#167002=CARTESIAN_POINT('',(-29.0468988826681,13.685332996396,31.9167966227959));
#167003=CARTESIAN_POINT('Origin',(-28.9046688260835,13.685332983535,31.7746601528144));
#167004=CARTESIAN_POINT('',(-31.9167966227958,13.685332996396,29.0468988826682));
#167005=CARTESIAN_POINT('Origin',(0.,13.685332996396,0.));
#167006=CARTESIAN_POINT('',(-31.9755818100145,13.685332996396,28.8949819541551));
#167007=CARTESIAN_POINT('Origin',(-31.7746601528143,13.685332983535,28.9046688260836));
#167008=CARTESIAN_POINT('',(-31.9755818100145,13.685332996396,28.25));
#167009=CARTESIAN_POINT('',(-31.9755818100145,13.685332996396,31.75));
#167010=CARTESIAN_POINT('',(-31.75,13.685332996396,28.0244181899855));
#167011=CARTESIAN_POINT('Origin',(-31.75,13.685332996396,28.25));
#167012=CARTESIAN_POINT('',(-31.75,13.685332996396,28.0244181899855));
#167013=CARTESIAN_POINT('',(-22.0244181899854,13.685332996396,22.2500000000001));
#167014=CARTESIAN_POINT('',(-22.25,13.685332996396,22.0244181899855));
#167015=CARTESIAN_POINT('Origin',(-22.25,13.685332996396,22.25));
#167016=CARTESIAN_POINT('',(-22.0244181899854,13.685332996396,25.7500000000001));
#167017=CARTESIAN_POINT('',(-22.0244181899854,13.685332996396,25.7500000000001));
#167018=CARTESIAN_POINT('',(-22.2499999999999,13.685332996396,25.9755818100146));
#167019=CARTESIAN_POINT('Origin',(-22.2499999999999,13.685332996396,25.7500000000001));
#167020=CARTESIAN_POINT('',(-25.7499999999999,13.685332996396,25.9755818100146));
#167021=CARTESIAN_POINT('',(-25.7499999999999,13.685332996396,25.9755818100146));
#167022=CARTESIAN_POINT('',(-25.9755818100146,13.685332996396,25.75));
#167023=CARTESIAN_POINT('Origin',(-25.75,13.685332996396,25.75));
#167024=CARTESIAN_POINT('',(-25.9755818100146,13.685332996396,22.25));
#167025=CARTESIAN_POINT('',(-25.9755818100146,13.685332996396,25.75));
#167026=CARTESIAN_POINT('',(-25.75,13.685332996396,22.0244181899855));
#167027=CARTESIAN_POINT('Origin',(-25.75,13.685332996396,22.25));
#167028=CARTESIAN_POINT('',(-25.75,13.685332996396,22.0244181899855));
#167029=CARTESIAN_POINT('',(-16.0244181899854,13.685332996396,16.2500000000001));
#167030=CARTESIAN_POINT('',(-16.25,13.685332996396,16.0244181899855));
#167031=CARTESIAN_POINT('Origin',(-16.25,13.685332996396,16.25));
#167032=CARTESIAN_POINT('',(-16.0244181899854,13.685332996396,19.7500000000001));
#167033=CARTESIAN_POINT('',(-16.0244181899854,13.685332996396,19.7500000000001));
#167034=CARTESIAN_POINT('',(-16.2499999999999,13.685332996396,19.9755818100146));
#167035=CARTESIAN_POINT('Origin',(-16.2499999999999,13.685332996396,19.7500000000001));
#167036=CARTESIAN_POINT('',(-19.7499999999999,13.685332996396,19.9755818100146));
#167037=CARTESIAN_POINT('',(-19.7499999999999,13.685332996396,19.9755818100146));
#167038=CARTESIAN_POINT('',(-19.9755818100145,13.685332996396,19.75));
#167039=CARTESIAN_POINT('Origin',(-19.75,13.685332996396,19.75));
#167040=CARTESIAN_POINT('',(-19.9755818100145,13.685332996396,16.25));
#167041=CARTESIAN_POINT('',(-19.9755818100145,13.685332996396,19.75));
#167042=CARTESIAN_POINT('',(-19.75,13.685332996396,16.0244181899855));
#167043=CARTESIAN_POINT('Origin',(-19.75,13.685332996396,16.25));
#167044=CARTESIAN_POINT('',(-19.75,13.685332996396,16.0244181899855));
#167045=CARTESIAN_POINT('',(-10.0244181899854,13.685332996396,10.25));
#167046=CARTESIAN_POINT('',(-10.25,13.685332996396,10.0244181899855));
#167047=CARTESIAN_POINT('Origin',(-10.25,13.685332996396,10.25));
#167048=CARTESIAN_POINT('',(-10.0244181899854,13.685332996396,13.75));
#167049=CARTESIAN_POINT('',(-10.0244181899854,13.685332996396,13.75));
#167050=CARTESIAN_POINT('',(-10.25,13.685332996396,13.9755818100146));
#167051=CARTESIAN_POINT('Origin',(-10.25,13.685332996396,13.75));
#167052=CARTESIAN_POINT('',(-13.75,13.685332996396,13.9755818100146));
#167053=CARTESIAN_POINT('',(-13.75,13.685332996396,13.9755818100146));
#167054=CARTESIAN_POINT('',(-13.9755818100145,13.685332996396,13.75));
#167055=CARTESIAN_POINT('Origin',(-13.75,13.685332996396,13.75));
#167056=CARTESIAN_POINT('',(-13.9755818100145,13.685332996396,10.25));
#167057=CARTESIAN_POINT('',(-13.9755818100145,13.685332996396,13.75));
#167058=CARTESIAN_POINT('',(-13.75,13.685332996396,10.0244181899855));
#167059=CARTESIAN_POINT('Origin',(-13.75,13.685332996396,10.25));
#167060=CARTESIAN_POINT('',(-13.75,13.685332996396,10.0244181899855));
#167061=CARTESIAN_POINT('',(-16.0244181899855,13.685332996396,1.75));
#167062=CARTESIAN_POINT('',(-16.0244181899855,13.685332996396,-1.75));
#167063=CARTESIAN_POINT('',(-16.0244181899855,13.685332996396,-1.75));
#167064=CARTESIAN_POINT('',(-16.25,13.685332996396,1.97558181001455));
#167065=CARTESIAN_POINT('Origin',(-16.25,13.685332996396,1.75));
#167066=CARTESIAN_POINT('',(-19.75,13.685332996396,1.97558181001455));
#167067=CARTESIAN_POINT('',(-19.75,13.685332996396,1.97558181001455));
#167068=CARTESIAN_POINT('',(-19.9755818100145,13.685332996396,1.75));
#167069=CARTESIAN_POINT('Origin',(-19.75,13.685332996396,1.75));
#167070=CARTESIAN_POINT('',(-19.9755818100145,13.685332996396,-1.75));
#167071=CARTESIAN_POINT('',(-19.9755818100145,13.685332996396,-1.75));
#167072=CARTESIAN_POINT('',(-19.75,13.685332996396,-1.97558181001455));
#167073=CARTESIAN_POINT('Origin',(-19.75,13.685332996396,-1.75));
#167074=CARTESIAN_POINT('',(-16.25,13.685332996396,-1.97558181001455));
#167075=CARTESIAN_POINT('',(-19.75,13.685332996396,-1.97558181001455));
#167076=CARTESIAN_POINT('Origin',(-16.25,13.685332996396,-1.75));
#167077=CARTESIAN_POINT('',(-10.0244181899855,13.685332996396,1.75));
#167078=CARTESIAN_POINT('',(-10.0244181899855,13.685332996396,-1.75));
#167079=CARTESIAN_POINT('',(-10.0244181899855,13.685332996396,-1.75));
#167080=CARTESIAN_POINT('',(-10.25,13.685332996396,1.97558181001455));
#167081=CARTESIAN_POINT('Origin',(-10.25,13.685332996396,1.75));
#167082=CARTESIAN_POINT('',(-13.75,13.685332996396,1.97558181001455));
#167083=CARTESIAN_POINT('',(-13.75,13.685332996396,1.97558181001455));
#167084=CARTESIAN_POINT('',(-13.9755818100145,13.685332996396,1.75));
#167085=CARTESIAN_POINT('Origin',(-13.75,13.685332996396,1.75));
#167086=CARTESIAN_POINT('',(-13.9755818100145,13.685332996396,-1.75));
#167087=CARTESIAN_POINT('',(-13.9755818100145,13.685332996396,-1.75));
#167088=CARTESIAN_POINT('',(-13.75,13.685332996396,-1.97558181001455));
#167089=CARTESIAN_POINT('Origin',(-13.75,13.685332996396,-1.75));
#167090=CARTESIAN_POINT('',(-10.25,13.685332996396,-1.97558181001455));
#167091=CARTESIAN_POINT('',(-13.75,13.685332996396,-1.97558181001455));
#167092=CARTESIAN_POINT('Origin',(-10.25,13.685332996396,-1.75));
#167093=CARTESIAN_POINT('',(-22.0244181899855,13.685332996396,1.75));
#167094=CARTESIAN_POINT('',(-22.0244181899855,13.685332996396,-1.75));
#167095=CARTESIAN_POINT('',(-22.0244181899855,13.685332996396,-1.75));
#167096=CARTESIAN_POINT('',(-22.25,13.685332996396,1.97558181001455));
#167097=CARTESIAN_POINT('Origin',(-22.25,13.685332996396,1.75));
#167098=CARTESIAN_POINT('',(-25.75,13.685332996396,1.97558181001455));
#167099=CARTESIAN_POINT('',(-25.75,13.685332996396,1.97558181001455));
#167100=CARTESIAN_POINT('',(-25.9755818100146,13.685332996396,1.75));
#167101=CARTESIAN_POINT('Origin',(-25.75,13.685332996396,1.75));
#167102=CARTESIAN_POINT('',(-25.9755818100146,13.685332996396,-1.75));
#167103=CARTESIAN_POINT('',(-25.9755818100146,13.685332996396,-1.75));
#167104=CARTESIAN_POINT('',(-25.75,13.685332996396,-1.97558181001455));
#167105=CARTESIAN_POINT('Origin',(-25.75,13.685332996396,-1.75));
#167106=CARTESIAN_POINT('',(-22.25,13.685332996396,-1.97558181001455));
#167107=CARTESIAN_POINT('',(-25.75,13.685332996396,-1.97558181001455));
#167108=CARTESIAN_POINT('Origin',(-22.25,13.685332996396,-1.75));
#167109=CARTESIAN_POINT('',(-28.0244181899855,13.685332996396,1.75));
#167110=CARTESIAN_POINT('',(-28.0244181899855,13.685332996396,-1.75));
#167111=CARTESIAN_POINT('',(-28.0244181899855,13.685332996396,-1.75));
#167112=CARTESIAN_POINT('',(-28.25,13.685332996396,1.97558181001455));
#167113=CARTESIAN_POINT('Origin',(-28.25,13.685332996396,1.75));
#167114=CARTESIAN_POINT('',(-31.75,13.685332996396,1.97558181001455));
#167115=CARTESIAN_POINT('',(-31.75,13.685332996396,1.97558181001455));
#167116=CARTESIAN_POINT('',(-31.9755818100145,13.685332996396,1.75));
#167117=CARTESIAN_POINT('Origin',(-31.75,13.685332996396,1.75));
#167118=CARTESIAN_POINT('',(-31.9755818100145,13.685332996396,-1.75));
#167119=CARTESIAN_POINT('',(-31.9755818100145,13.685332996396,-1.75));
#167120=CARTESIAN_POINT('',(-31.75,13.685332996396,-1.97558181001455));
#167121=CARTESIAN_POINT('Origin',(-31.75,13.685332996396,-1.75));
#167122=CARTESIAN_POINT('',(-28.25,13.685332996396,-1.97558181001455));
#167123=CARTESIAN_POINT('',(-31.75,13.685332996396,-1.97558181001455));
#167124=CARTESIAN_POINT('Origin',(-28.25,13.685332996396,-1.75));
#167125=CARTESIAN_POINT('',(-34.0244181899855,13.685332996396,1.75));
#167126=CARTESIAN_POINT('',(-34.0244181899855,13.685332996396,-1.75));
#167127=CARTESIAN_POINT('',(-34.0244181899855,13.685332996396,-1.75));
#167128=CARTESIAN_POINT('',(-34.25,13.685332996396,1.97558181001455));
#167129=CARTESIAN_POINT('Origin',(-34.25,13.685332996396,1.75));
#167130=CARTESIAN_POINT('',(-37.75,13.685332996396,1.97558181001455));
#167131=CARTESIAN_POINT('',(-37.75,13.685332996396,1.97558181001455));
#167132=CARTESIAN_POINT('',(-37.9755818100146,13.685332996396,1.75));
#167133=CARTESIAN_POINT('Origin',(-37.75,13.685332996396,1.75));
#167134=CARTESIAN_POINT('',(-37.9755818100146,13.685332996396,-1.75));
#167135=CARTESIAN_POINT('',(-37.9755818100146,13.685332996396,-1.75));
#167136=CARTESIAN_POINT('',(-37.75,13.685332996396,-1.97558181001455));
#167137=CARTESIAN_POINT('Origin',(-37.75,13.685332996396,-1.75));
#167138=CARTESIAN_POINT('',(-34.25,13.685332996396,-1.97558181001455));
#167139=CARTESIAN_POINT('',(-37.75,13.685332996396,-1.97558181001455));
#167140=CARTESIAN_POINT('Origin',(-34.25,13.685332996396,-1.75));
#167141=CARTESIAN_POINT('',(-40.0244181899855,13.685332996396,1.75));
#167142=CARTESIAN_POINT('',(-40.0244181899855,13.685332996396,-1.75));
#167143=CARTESIAN_POINT('',(-40.0244181899855,13.685332996396,-1.75));
#167144=CARTESIAN_POINT('',(-40.25,13.685332996396,1.97558181001455));
#167145=CARTESIAN_POINT('Origin',(-40.25,13.685332996396,1.75));
#167146=CARTESIAN_POINT('',(-42.8953043447347,13.6853329930983,1.97558067113343));
#167147=CARTESIAN_POINT('',(-43.75,13.685332996396,1.97558181001455));
#167148=CARTESIAN_POINT('',(-43.1197125083757,13.685332996396,1.75915734256194));
#167149=CARTESIAN_POINT('Ctrl Pts',(-43.1197125083757,13.685332996396,1.75915734256194));
#167150=CARTESIAN_POINT('Ctrl Pts',(-43.1173439465347,13.685332996396,1.81721252392754));
#167151=CARTESIAN_POINT('Ctrl Pts',(-43.0919013531587,13.685332996396,1.87302842434035));
#167152=CARTESIAN_POINT('Ctrl Pts',(-43.0504944560233,13.685332996396,1.91276360078838));
#167153=CARTESIAN_POINT('Ctrl Pts',(-43.0093249536293,13.685332996396,1.95227096683299));
#167154=CARTESIAN_POINT('Ctrl Pts',(-42.9524891253735,13.685332996396,1.97531643068851));
#167155=CARTESIAN_POINT('Ctrl Pts',(-42.8953043480232,13.685332996396,1.97557953310509));
#167156=CARTESIAN_POINT('',(-43.1197125083757,13.685332996396,-1.75915734256194));
#167157=CARTESIAN_POINT('Origin',(0.,13.685332996396,0.));
#167158=CARTESIAN_POINT('',(-42.8953043447347,13.6853329930983,-1.97558067113343));
#167159=CARTESIAN_POINT('Ctrl Pts',(-43.1197125083757,13.685332996396,-1.75915734256194));
#167160=CARTESIAN_POINT('Ctrl Pts',(-43.1173439465347,13.685332996396,-1.81721252392754));
#167161=CARTESIAN_POINT('Ctrl Pts',(-43.0919013531587,13.685332996396,-1.87302842434034));
#167162=CARTESIAN_POINT('Ctrl Pts',(-43.0504944560233,13.685332996396,-1.91276360078837));
#167163=CARTESIAN_POINT('Ctrl Pts',(-43.0093249536293,13.685332996396,-1.95227096683298));
#167164=CARTESIAN_POINT('Ctrl Pts',(-42.9524891253735,13.685332996396,-1.9753164306885));
#167165=CARTESIAN_POINT('Ctrl Pts',(-42.8953043480232,13.685332996396,-1.97557953310508));
#167166=CARTESIAN_POINT('',(-40.25,13.685332996396,-1.97558181001455));
#167167=CARTESIAN_POINT('',(-43.75,13.685332996396,-1.97558181001455));
#167168=CARTESIAN_POINT('Origin',(-40.25,13.685332996396,-1.75));
#167169=CARTESIAN_POINT('',(-4.02441818998545,13.685332996396,1.75));
#167170=CARTESIAN_POINT('',(-4.02441818998545,13.685332996396,-1.75));
#167171=CARTESIAN_POINT('',(-4.02441818998545,13.685332996396,-1.75));
#167172=CARTESIAN_POINT('',(-4.25,13.685332996396,1.97558181001455));
#167173=CARTESIAN_POINT('Origin',(-4.25,13.685332996396,1.75));
#167174=CARTESIAN_POINT('',(-7.75,13.685332996396,1.97558181001455));
#167175=CARTESIAN_POINT('',(-7.75,13.685332996396,1.97558181001455));
#167176=CARTESIAN_POINT('',(-7.97558181001455,13.685332996396,1.75));
#167177=CARTESIAN_POINT('Origin',(-7.75,13.685332996396,1.75));
#167178=CARTESIAN_POINT('',(-7.97558181001455,13.685332996396,-1.75));
#167179=CARTESIAN_POINT('',(-7.97558181001455,13.685332996396,-1.75));
#167180=CARTESIAN_POINT('',(-7.75,13.685332996396,-1.97558181001455));
#167181=CARTESIAN_POINT('Origin',(-7.75,13.685332996396,-1.75));
#167182=CARTESIAN_POINT('',(-4.25,13.685332996396,-1.97558181001455));
#167183=CARTESIAN_POINT('',(-7.75,13.685332996396,-1.97558181001455));
#167184=CARTESIAN_POINT('Origin',(-4.25,13.685332996396,-1.75));
#167185=CARTESIAN_POINT('',(-34.5305242102408,13.685332996396,-25.885268766749));
#167186=CARTESIAN_POINT('',(-36.9069587811206,13.685332996396,-22.366954081625));
#167187=CARTESIAN_POINT('Origin',(0.,13.685332996396,0.));
#167188=CARTESIAN_POINT('',(-34.3499698402956,13.685332996396,-25.9755818100145));
#167189=CARTESIAN_POINT('Ctrl Pts',(-34.5305242102408,13.685332996396,-25.885268766749));
#167190=CARTESIAN_POINT('Ctrl Pts',(-34.5200066253867,13.685332996396,-25.8992989946565));
#167191=CARTESIAN_POINT('Ctrl Pts',(-34.5078548784223,13.6853329963987,
-25.912022552363));
#167192=CARTESIAN_POINT('Ctrl Pts',(-34.4809893576982,13.6853329963987,
-25.9342960856016));
#167193=CARTESIAN_POINT('Ctrl Pts',(-34.4663683751951,13.6853329963987,
-25.9438181609827));
#167194=CARTESIAN_POINT('Ctrl Pts',(-34.4352835467234,13.6853329963987,
-25.9593662277637));
#167195=CARTESIAN_POINT('Ctrl Pts',(-34.4188691485232,13.6853329963987,
-25.965361132279));
#167196=CARTESIAN_POINT('Ctrl Pts',(-34.3849307012328,13.6853329963987,
-25.97349151162));
#167197=CARTESIAN_POINT('Ctrl Pts',(-34.3674804919031,13.685332996396,-25.9755817632062));
#167198=CARTESIAN_POINT('Ctrl Pts',(-34.3499700010595,13.685332996396,-25.9755818100145));
#167199=CARTESIAN_POINT('',(-34.25,13.685332996396,-25.9755818100146));
#167200=CARTESIAN_POINT('',(-37.75,13.685332996396,-25.9755818100146));
#167201=CARTESIAN_POINT('',(-34.0244181899855,13.685332996396,-25.75));
#167202=CARTESIAN_POINT('Origin',(-34.25,13.685332996396,-25.75));
#167203=CARTESIAN_POINT('',(-34.0244181899855,13.685332996396,-22.25));
#167204=CARTESIAN_POINT('',(-34.0244181899855,13.685332996396,-25.75));
#167205=CARTESIAN_POINT('',(-34.25,13.685332996396,-22.0244181899855));
#167206=CARTESIAN_POINT('Origin',(-34.25,13.685332996396,-22.25));
#167207=CARTESIAN_POINT('',(-36.714085775646,13.685332996396,-22.0244181899854));
#167208=CARTESIAN_POINT('',(-37.75,13.685332996396,-22.0244181899855));
#167209=CARTESIAN_POINT('Ctrl Pts',(-36.7140857763057,13.685332996396,-22.0244181899854));
#167210=CARTESIAN_POINT('Ctrl Pts',(-36.754084877245,13.685332997209,-22.0244182164865));
#167211=CARTESIAN_POINT('Ctrl Pts',(-36.7938641217927,13.685332996396,-22.0353025785806));
#167212=CARTESIAN_POINT('Ctrl Pts',(-36.8280838947681,13.685332996396,-22.0553471857052));
#167213=CARTESIAN_POINT('Ctrl Pts',(-36.8623036677435,13.685332996396,-22.0753917928298));
#167214=CARTESIAN_POINT('Ctrl Pts',(-36.8910796084173,13.685332996396,-22.1045899064317));
#167215=CARTESIAN_POINT('Ctrl Pts',(-36.9106359969255,13.685332996396,-22.1393364629774));
#167216=CARTESIAN_POINT('Ctrl Pts',(-36.9301923854338,13.685332996396,-22.174083019523));
#167217=CARTESIAN_POINT('Ctrl Pts',(-36.9402546058739,13.685332996396,-22.2141206541726));
#167218=CARTESIAN_POINT('Ctrl Pts',(-36.9396050279048,13.685332996396,-22.2536952105404));
#167219=CARTESIAN_POINT('Ctrl Pts',(-36.9389554499357,13.685332996396,-22.2932697669083));
#167220=CARTESIAN_POINT('Ctrl Pts',(-36.9275326108776,13.685332996396,-22.3330056926635));
#167221=CARTESIAN_POINT('Ctrl Pts',(-36.9069587811206,13.685332996396,-22.366954081625));
#167222=CARTESIAN_POINT('',(-40.8821558584252,13.685332996396,-13.8222130546555));
#167223=CARTESIAN_POINT('',(-41.9074446817176,13.685332996396,-10.3038983695316));
#167224=CARTESIAN_POINT('Origin',(0.,13.685332996396,0.));
#167225=CARTESIAN_POINT('',(-40.6684316106888,13.685332996396,-13.9755818100145));
#167226=CARTESIAN_POINT('Ctrl Pts',(-40.8821558584273,13.6853329963961,
-13.8222130546567));
#167227=CARTESIAN_POINT('Ctrl Pts',(-40.8670451246225,13.685332996396,-13.8669060182705));
#167228=CARTESIAN_POINT('Ctrl Pts',(-40.8378863014117,13.685332996396,-13.9061001212851));
#167229=CARTESIAN_POINT('Ctrl Pts',(-40.7997959829941,13.685332996396,-13.9333847006351));
#167230=CARTESIAN_POINT('Ctrl Pts',(-40.7617056645766,13.685332996396,-13.9606692799852));
#167231=CARTESIAN_POINT('Ctrl Pts',(-40.7153716660836,13.685333000624,-13.9755816845071));
#167232=CARTESIAN_POINT('Ctrl Pts',(-40.6684318962847,13.685332996396,-13.9755818100145));
#167233=CARTESIAN_POINT('',(-40.25,13.685332996396,-13.9755818100145));
#167234=CARTESIAN_POINT('',(-43.75,13.685332996396,-13.9755818100145));
#167235=CARTESIAN_POINT('',(-40.0244181899855,13.685332996396,-13.75));
#167236=CARTESIAN_POINT('Origin',(-40.25,13.685332996396,-13.75));
#167237=CARTESIAN_POINT('',(-40.0244181899855,13.685332996396,-10.25));
#167238=CARTESIAN_POINT('',(-40.0244181899855,13.685332996396,-13.75));
#167239=CARTESIAN_POINT('',(-40.25,13.685332996396,-10.0244181899855));
#167240=CARTESIAN_POINT('Origin',(-40.25,13.685332996396,-10.25));
#167241=CARTESIAN_POINT('',(-41.6884060514864,13.685332996396,-10.0244181899857));
#167242=CARTESIAN_POINT('',(-43.75,13.685332996396,-10.0244181899855));
#167243=CARTESIAN_POINT('Ctrl Pts',(-41.6884062733934,13.685332996396,-10.0244181899863));
#167244=CARTESIAN_POINT('Ctrl Pts',(-41.7571033670528,13.6853329939054,
-10.0244183936536));
#167245=CARTESIAN_POINT('Ctrl Pts',(-41.824207251865,13.685332996396,-10.0575127410175));
#167246=CARTESIAN_POINT('Ctrl Pts',(-41.8660442416264,13.685332996396,-10.1109828206471));
#167247=CARTESIAN_POINT('Ctrl Pts',(-41.9078812313879,13.685332996396,-10.1644529002766));
#167248=CARTESIAN_POINT('Ctrl Pts',(-41.9237717267708,13.685332996396,-10.2374931520764));
#167249=CARTESIAN_POINT('Ctrl Pts',(-41.9074446817176,13.685332996396,-10.3038983695315));
#167250=CARTESIAN_POINT('',(-42.4465483343114,13.685332996396,-7.79068519860871));
#167251=CARTESIAN_POINT('',(-42.9435803299674,13.685332996396,-4.27237051348477));
#167252=CARTESIAN_POINT('Origin',(0.,13.685332996396,0.));
#167253=CARTESIAN_POINT('',(-42.2246586690629,13.685332996396,-7.97558181001455));
#167254=CARTESIAN_POINT('Ctrl Pts',(-42.4465483343114,13.685332996396,-7.79068519860873));
#167255=CARTESIAN_POINT('Ctrl Pts',(-42.4370329095607,13.685332996396,-7.84252869002695));
#167256=CARTESIAN_POINT('Ctrl Pts',(-42.4094382707245,13.685332996396,-7.88965581112129));
#167257=CARTESIAN_POINT('Ctrl Pts',(-42.3690613155704,13.685332996396,-7.92330082841964));
#167258=CARTESIAN_POINT('Ctrl Pts',(-42.3286843604163,13.685332996396,-7.956945845718));
#167259=CARTESIAN_POINT('Ctrl Pts',(-42.2771387938982,13.68533299838,-7.97558166976761));
#167260=CARTESIAN_POINT('Ctrl Pts',(-42.2246587886425,13.685332996396,-7.97558181001455));
#167261=CARTESIAN_POINT('',(-40.25,13.685332996396,-7.97558181001455));
#167262=CARTESIAN_POINT('',(-43.75,13.685332996396,-7.97558181001455));
#167263=CARTESIAN_POINT('',(-40.0244181899855,13.685332996396,-7.75));
#167264=CARTESIAN_POINT('Origin',(-40.25,13.685332996396,-7.75));
#167265=CARTESIAN_POINT('',(-40.0244181899855,13.685332996396,-4.25));
#167266=CARTESIAN_POINT('',(-40.0244181899855,13.685332996396,-7.75));
#167267=CARTESIAN_POINT('',(-40.25,13.685332996396,-4.02441818998545));
#167268=CARTESIAN_POINT('Origin',(-40.25,13.685332996396,-4.25));
#167269=CARTESIAN_POINT('',(-42.7191142651735,13.685332996396,-4.02441818998545));
#167270=CARTESIAN_POINT('',(-43.75,13.685332996396,-4.02441818998545));
#167271=CARTESIAN_POINT('Ctrl Pts',(-42.7191142657048,13.6853329963959,
-4.02441818998545));
#167272=CARTESIAN_POINT('Ctrl Pts',(-42.7820645507904,13.6853330085331,
-4.02441834955121));
#167273=CARTESIAN_POINT('Ctrl Pts',(-42.8444249780521,13.6853329963961,
-4.05229847698778));
#167274=CARTESIAN_POINT('Ctrl Pts',(-42.8863523357132,13.6853329963961,
-4.09862612970803));
#167275=CARTESIAN_POINT('Ctrl Pts',(-42.9282796933742,13.6853329963961,
-4.14495378242829));
#167276=CARTESIAN_POINT('Ctrl Pts',(-42.9498015322778,13.6853329963961,
-4.20983662577254));
#167277=CARTESIAN_POINT('Ctrl Pts',(-42.9435803299674,13.685332996396,-4.27237051348477));
#167278=CARTESIAN_POINT('',(-31.9755818100145,13.685332996396,-25.75));
#167279=CARTESIAN_POINT('',(-31.75,13.685332996396,-25.9755818100146));
#167280=CARTESIAN_POINT('Origin',(-31.75,13.685332996396,-25.75));
#167281=CARTESIAN_POINT('',(-28.25,13.685332996396,-25.9755818100145));
#167282=CARTESIAN_POINT('',(-31.75,13.685332996396,-25.9755818100146));
#167283=CARTESIAN_POINT('',(-28.0244181899855,13.685332996396,-25.75));
#167284=CARTESIAN_POINT('Origin',(-28.25,13.685332996396,-25.75));
#167285=CARTESIAN_POINT('',(-28.0244181899855,13.685332996396,-22.25));
#167286=CARTESIAN_POINT('',(-28.0244181899855,13.685332996396,-25.75));
#167287=CARTESIAN_POINT('',(-28.25,13.685332996396,-22.0244181899855));
#167288=CARTESIAN_POINT('Origin',(-28.25,13.685332996396,-22.25));
#167289=CARTESIAN_POINT('',(-31.75,13.685332996396,-22.0244181899855));
#167290=CARTESIAN_POINT('',(-31.75,13.685332996396,-22.0244181899855));
#167291=CARTESIAN_POINT('',(-31.9755818100145,13.685332996396,-22.25));
#167292=CARTESIAN_POINT('Origin',(-31.75,13.685332996396,-22.25));
#167293=CARTESIAN_POINT('',(-31.9755818100145,13.685332996396,-25.75));
#167294=CARTESIAN_POINT('',(-25.9755818100146,13.685332996396,-19.75));
#167295=CARTESIAN_POINT('',(-25.75,13.685332996396,-19.9755818100145));
#167296=CARTESIAN_POINT('Origin',(-25.75,13.685332996396,-19.75));
#167297=CARTESIAN_POINT('',(-22.25,13.685332996396,-19.9755818100145));
#167298=CARTESIAN_POINT('',(-25.75,13.685332996396,-19.9755818100145));
#167299=CARTESIAN_POINT('',(-22.0244181899855,13.685332996396,-19.75));
#167300=CARTESIAN_POINT('Origin',(-22.25,13.685332996396,-19.75));
#167301=CARTESIAN_POINT('',(-22.0244181899855,13.685332996396,-16.25));
#167302=CARTESIAN_POINT('',(-22.0244181899855,13.685332996396,-19.75));
#167303=CARTESIAN_POINT('',(-22.25,13.685332996396,-16.0244181899855));
#167304=CARTESIAN_POINT('Origin',(-22.25,13.685332996396,-16.25));
#167305=CARTESIAN_POINT('',(-25.75,13.685332996396,-16.0244181899855));
#167306=CARTESIAN_POINT('',(-25.75,13.685332996396,-16.0244181899855));
#167307=CARTESIAN_POINT('',(-25.9755818100146,13.685332996396,-16.25));
#167308=CARTESIAN_POINT('Origin',(-25.75,13.685332996396,-16.25));
#167309=CARTESIAN_POINT('',(-25.9755818100146,13.685332996396,-19.75));
#167310=CARTESIAN_POINT('',(-37.9755818100146,13.685332996396,-19.75));
#167311=CARTESIAN_POINT('',(-37.75,13.685332996396,-19.9755818100145));
#167312=CARTESIAN_POINT('Origin',(-37.75,13.685332996396,-19.75));
#167313=CARTESIAN_POINT('',(-34.25,13.685332996396,-19.9755818100145));
#167314=CARTESIAN_POINT('',(-37.75,13.685332996396,-19.9755818100145));
#167315=CARTESIAN_POINT('',(-34.0244181899855,13.685332996396,-19.75));
#167316=CARTESIAN_POINT('Origin',(-34.25,13.685332996396,-19.75));
#167317=CARTESIAN_POINT('',(-34.0244181899855,13.685332996396,-16.25));
#167318=CARTESIAN_POINT('',(-34.0244181899855,13.685332996396,-19.75));
#167319=CARTESIAN_POINT('',(-34.25,13.685332996396,-16.0244181899855));
#167320=CARTESIAN_POINT('Origin',(-34.25,13.685332996396,-16.25));
#167321=CARTESIAN_POINT('',(-37.75,13.685332996396,-16.0244181899855));
#167322=CARTESIAN_POINT('',(-37.75,13.685332996396,-16.0244181899855));
#167323=CARTESIAN_POINT('',(-37.9755818100146,13.685332996396,-16.25));
#167324=CARTESIAN_POINT('Origin',(-37.75,13.685332996396,-16.25));
#167325=CARTESIAN_POINT('',(-37.9755818100146,13.685332996396,-19.75));
#167326=CARTESIAN_POINT('',(-31.9755818100145,13.685332996396,-19.75));
#167327=CARTESIAN_POINT('',(-31.75,13.685332996396,-19.9755818100145));
#167328=CARTESIAN_POINT('Origin',(-31.75,13.685332996396,-19.75));
#167329=CARTESIAN_POINT('',(-28.25,13.685332996396,-19.9755818100145));
#167330=CARTESIAN_POINT('',(-31.75,13.685332996396,-19.9755818100145));
#167331=CARTESIAN_POINT('',(-28.0244181899855,13.685332996396,-19.75));
#167332=CARTESIAN_POINT('Origin',(-28.25,13.685332996396,-19.75));
#167333=CARTESIAN_POINT('',(-28.0244181899855,13.685332996396,-16.25));
#167334=CARTESIAN_POINT('',(-28.0244181899855,13.685332996396,-19.75));
#167335=CARTESIAN_POINT('',(-28.25,13.685332996396,-16.0244181899855));
#167336=CARTESIAN_POINT('Origin',(-28.25,13.685332996396,-16.25));
#167337=CARTESIAN_POINT('',(-31.75,13.685332996396,-16.0244181899855));
#167338=CARTESIAN_POINT('',(-31.75,13.685332996396,-16.0244181899855));
#167339=CARTESIAN_POINT('',(-31.9755818100145,13.685332996396,-16.25));
#167340=CARTESIAN_POINT('Origin',(-31.75,13.685332996396,-16.25));
#167341=CARTESIAN_POINT('',(-31.9755818100145,13.685332996396,-19.75));
#167342=CARTESIAN_POINT('',(-19.9755818100145,13.685332996396,-13.75));
#167343=CARTESIAN_POINT('',(-19.75,13.685332996396,-13.9755818100145));
#167344=CARTESIAN_POINT('Origin',(-19.75,13.685332996396,-13.75));
#167345=CARTESIAN_POINT('',(-16.25,13.685332996396,-13.9755818100145));
#167346=CARTESIAN_POINT('',(-19.75,13.685332996396,-13.9755818100145));
#167347=CARTESIAN_POINT('',(-16.0244181899855,13.685332996396,-13.75));
#167348=CARTESIAN_POINT('Origin',(-16.25,13.685332996396,-13.75));
#167349=CARTESIAN_POINT('',(-16.0244181899855,13.685332996396,-10.25));
#167350=CARTESIAN_POINT('',(-16.0244181899855,13.685332996396,-13.75));
#167351=CARTESIAN_POINT('',(-16.25,13.685332996396,-10.0244181899855));
#167352=CARTESIAN_POINT('Origin',(-16.25,13.685332996396,-10.25));
#167353=CARTESIAN_POINT('',(-19.75,13.685332996396,-10.0244181899855));
#167354=CARTESIAN_POINT('',(-19.75,13.685332996396,-10.0244181899855));
#167355=CARTESIAN_POINT('',(-19.9755818100145,13.685332996396,-10.25));
#167356=CARTESIAN_POINT('Origin',(-19.75,13.685332996396,-10.25));
#167357=CARTESIAN_POINT('',(-19.9755818100145,13.685332996396,-13.75));
#167358=CARTESIAN_POINT('',(-25.9755818100146,13.685332996396,-13.75));
#167359=CARTESIAN_POINT('',(-25.75,13.685332996396,-13.9755818100145));
#167360=CARTESIAN_POINT('Origin',(-25.75,13.685332996396,-13.75));
#167361=CARTESIAN_POINT('',(-22.25,13.685332996396,-13.9755818100145));
#167362=CARTESIAN_POINT('',(-25.75,13.685332996396,-13.9755818100145));
#167363=CARTESIAN_POINT('',(-22.0244181899855,13.685332996396,-13.75));
#167364=CARTESIAN_POINT('Origin',(-22.25,13.685332996396,-13.75));
#167365=CARTESIAN_POINT('',(-22.0244181899855,13.685332996396,-10.25));
#167366=CARTESIAN_POINT('',(-22.0244181899855,13.685332996396,-13.75));
#167367=CARTESIAN_POINT('',(-22.25,13.685332996396,-10.0244181899855));
#167368=CARTESIAN_POINT('Origin',(-22.25,13.685332996396,-10.25));
#167369=CARTESIAN_POINT('',(-25.75,13.685332996396,-10.0244181899855));
#167370=CARTESIAN_POINT('',(-25.75,13.685332996396,-10.0244181899855));
#167371=CARTESIAN_POINT('',(-25.9755818100146,13.685332996396,-10.25));
#167372=CARTESIAN_POINT('Origin',(-25.75,13.685332996396,-10.25));
#167373=CARTESIAN_POINT('',(-25.9755818100146,13.685332996396,-13.75));
#167374=CARTESIAN_POINT('',(-37.9755818100146,13.685332996396,-13.75));
#167375=CARTESIAN_POINT('',(-37.75,13.685332996396,-13.9755818100145));
#167376=CARTESIAN_POINT('Origin',(-37.75,13.685332996396,-13.75));
#167377=CARTESIAN_POINT('',(-34.25,13.685332996396,-13.9755818100145));
#167378=CARTESIAN_POINT('',(-37.75,13.685332996396,-13.9755818100145));
#167379=CARTESIAN_POINT('',(-34.0244181899855,13.685332996396,-13.75));
#167380=CARTESIAN_POINT('Origin',(-34.25,13.685332996396,-13.75));
#167381=CARTESIAN_POINT('',(-34.0244181899855,13.685332996396,-10.25));
#167382=CARTESIAN_POINT('',(-34.0244181899855,13.685332996396,-13.75));
#167383=CARTESIAN_POINT('',(-34.25,13.685332996396,-10.0244181899855));
#167384=CARTESIAN_POINT('Origin',(-34.25,13.685332996396,-10.25));
#167385=CARTESIAN_POINT('',(-37.75,13.685332996396,-10.0244181899855));
#167386=CARTESIAN_POINT('',(-37.75,13.685332996396,-10.0244181899855));
#167387=CARTESIAN_POINT('',(-37.9755818100146,13.685332996396,-10.25));
#167388=CARTESIAN_POINT('Origin',(-37.75,13.685332996396,-10.25));
#167389=CARTESIAN_POINT('',(-37.9755818100146,13.685332996396,-13.75));
#167390=CARTESIAN_POINT('',(-31.9755818100145,13.685332996396,-13.75));
#167391=CARTESIAN_POINT('',(-31.75,13.685332996396,-13.9755818100145));
#167392=CARTESIAN_POINT('Origin',(-31.75,13.685332996396,-13.75));
#167393=CARTESIAN_POINT('',(-28.25,13.685332996396,-13.9755818100145));
#167394=CARTESIAN_POINT('',(-31.75,13.685332996396,-13.9755818100145));
#167395=CARTESIAN_POINT('',(-28.0244181899855,13.685332996396,-13.75));
#167396=CARTESIAN_POINT('Origin',(-28.25,13.685332996396,-13.75));
#167397=CARTESIAN_POINT('',(-28.0244181899855,13.685332996396,-10.25));
#167398=CARTESIAN_POINT('',(-28.0244181899855,13.685332996396,-13.75));
#167399=CARTESIAN_POINT('',(-28.25,13.685332996396,-10.0244181899855));
#167400=CARTESIAN_POINT('Origin',(-28.25,13.685332996396,-10.25));
#167401=CARTESIAN_POINT('',(-31.75,13.685332996396,-10.0244181899855));
#167402=CARTESIAN_POINT('',(-31.75,13.685332996396,-10.0244181899855));
#167403=CARTESIAN_POINT('',(-31.9755818100145,13.685332996396,-10.25));
#167404=CARTESIAN_POINT('Origin',(-31.75,13.685332996396,-10.25));
#167405=CARTESIAN_POINT('',(-31.9755818100145,13.685332996396,-13.75));
#167406=CARTESIAN_POINT('',(-13.9755818100145,13.685332996396,-7.75));
#167407=CARTESIAN_POINT('',(-13.75,13.685332996396,-7.97558181001455));
#167408=CARTESIAN_POINT('Origin',(-13.75,13.685332996396,-7.75));
#167409=CARTESIAN_POINT('',(-10.25,13.685332996396,-7.97558181001454));
#167410=CARTESIAN_POINT('',(-13.75,13.685332996396,-7.97558181001455));
#167411=CARTESIAN_POINT('',(-10.0244181899855,13.685332996396,-7.75));
#167412=CARTESIAN_POINT('Origin',(-10.25,13.685332996396,-7.75));
#167413=CARTESIAN_POINT('',(-10.0244181899855,13.685332996396,-4.25));
#167414=CARTESIAN_POINT('',(-10.0244181899855,13.685332996396,-7.75));
#167415=CARTESIAN_POINT('',(-10.25,13.685332996396,-4.02441818998545));
#167416=CARTESIAN_POINT('Origin',(-10.25,13.685332996396,-4.25));
#167417=CARTESIAN_POINT('',(-13.75,13.685332996396,-4.02441818998545));
#167418=CARTESIAN_POINT('',(-13.75,13.685332996396,-4.02441818998545));
#167419=CARTESIAN_POINT('',(-13.9755818100145,13.685332996396,-4.25));
#167420=CARTESIAN_POINT('Origin',(-13.75,13.685332996396,-4.25));
#167421=CARTESIAN_POINT('',(-13.9755818100145,13.685332996396,-7.75));
#167422=CARTESIAN_POINT('',(-19.9755818100145,13.685332996396,-7.75));
#167423=CARTESIAN_POINT('',(-19.75,13.685332996396,-7.97558181001455));
#167424=CARTESIAN_POINT('Origin',(-19.75,13.685332996396,-7.75));
#167425=CARTESIAN_POINT('',(-16.25,13.685332996396,-7.97558181001454));
#167426=CARTESIAN_POINT('',(-19.75,13.685332996396,-7.97558181001455));
#167427=CARTESIAN_POINT('',(-16.0244181899855,13.685332996396,-7.75));
#167428=CARTESIAN_POINT('Origin',(-16.25,13.685332996396,-7.75));
#167429=CARTESIAN_POINT('',(-16.0244181899855,13.685332996396,-4.25));
#167430=CARTESIAN_POINT('',(-16.0244181899855,13.685332996396,-7.75));
#167431=CARTESIAN_POINT('',(-16.25,13.685332996396,-4.02441818998545));
#167432=CARTESIAN_POINT('Origin',(-16.25,13.685332996396,-4.25));
#167433=CARTESIAN_POINT('',(-19.75,13.685332996396,-4.02441818998545));
#167434=CARTESIAN_POINT('',(-19.75,13.685332996396,-4.02441818998545));
#167435=CARTESIAN_POINT('',(-19.9755818100145,13.685332996396,-4.25));
#167436=CARTESIAN_POINT('Origin',(-19.75,13.685332996396,-4.25));
#167437=CARTESIAN_POINT('',(-19.9755818100145,13.685332996396,-7.75));
#167438=CARTESIAN_POINT('',(-25.9755818100146,13.685332996396,-7.75));
#167439=CARTESIAN_POINT('',(-25.75,13.685332996396,-7.97558181001455));
#167440=CARTESIAN_POINT('Origin',(-25.75,13.685332996396,-7.75));
#167441=CARTESIAN_POINT('',(-22.25,13.685332996396,-7.97558181001454));
#167442=CARTESIAN_POINT('',(-25.75,13.685332996396,-7.97558181001455));
#167443=CARTESIAN_POINT('',(-22.0244181899855,13.685332996396,-7.75));
#167444=CARTESIAN_POINT('Origin',(-22.25,13.685332996396,-7.75));
#167445=CARTESIAN_POINT('',(-22.0244181899855,13.685332996396,-4.25));
#167446=CARTESIAN_POINT('',(-22.0244181899855,13.685332996396,-7.75));
#167447=CARTESIAN_POINT('',(-22.25,13.685332996396,-4.02441818998545));
#167448=CARTESIAN_POINT('Origin',(-22.25,13.685332996396,-4.25));
#167449=CARTESIAN_POINT('',(-25.75,13.685332996396,-4.02441818998545));
#167450=CARTESIAN_POINT('',(-25.75,13.685332996396,-4.02441818998545));
#167451=CARTESIAN_POINT('',(-25.9755818100146,13.685332996396,-4.25));
#167452=CARTESIAN_POINT('Origin',(-25.75,13.685332996396,-4.25));
#167453=CARTESIAN_POINT('',(-25.9755818100146,13.685332996396,-7.75));
#167454=CARTESIAN_POINT('',(-37.9755818100146,13.685332996396,-7.75));
#167455=CARTESIAN_POINT('',(-37.75,13.685332996396,-7.97558181001455));
#167456=CARTESIAN_POINT('Origin',(-37.75,13.685332996396,-7.75));
#167457=CARTESIAN_POINT('',(-34.25,13.685332996396,-7.97558181001454));
#167458=CARTESIAN_POINT('',(-37.75,13.685332996396,-7.97558181001455));
#167459=CARTESIAN_POINT('',(-34.0244181899855,13.685332996396,-7.75));
#167460=CARTESIAN_POINT('Origin',(-34.25,13.685332996396,-7.75));
#167461=CARTESIAN_POINT('',(-34.0244181899855,13.685332996396,-4.25));
#167462=CARTESIAN_POINT('',(-34.0244181899855,13.685332996396,-7.75));
#167463=CARTESIAN_POINT('',(-34.25,13.685332996396,-4.02441818998545));
#167464=CARTESIAN_POINT('Origin',(-34.25,13.685332996396,-4.25));
#167465=CARTESIAN_POINT('',(-37.75,13.685332996396,-4.02441818998545));
#167466=CARTESIAN_POINT('',(-37.75,13.685332996396,-4.02441818998545));
#167467=CARTESIAN_POINT('',(-37.9755818100146,13.685332996396,-4.25));
#167468=CARTESIAN_POINT('Origin',(-37.75,13.685332996396,-4.25));
#167469=CARTESIAN_POINT('',(-37.9755818100146,13.685332996396,-7.75));
#167470=CARTESIAN_POINT('',(-31.9755818100145,13.685332996396,-7.75));
#167471=CARTESIAN_POINT('',(-31.75,13.685332996396,-7.97558181001455));
#167472=CARTESIAN_POINT('Origin',(-31.75,13.685332996396,-7.75));
#167473=CARTESIAN_POINT('',(-28.25,13.685332996396,-7.97558181001454));
#167474=CARTESIAN_POINT('',(-31.75,13.685332996396,-7.97558181001455));
#167475=CARTESIAN_POINT('',(-28.0244181899855,13.685332996396,-7.75));
#167476=CARTESIAN_POINT('Origin',(-28.25,13.685332996396,-7.75));
#167477=CARTESIAN_POINT('',(-28.0244181899855,13.685332996396,-4.25));
#167478=CARTESIAN_POINT('',(-28.0244181899855,13.685332996396,-7.75));
#167479=CARTESIAN_POINT('',(-28.25,13.685332996396,-4.02441818998545));
#167480=CARTESIAN_POINT('Origin',(-28.25,13.685332996396,-4.25));
#167481=CARTESIAN_POINT('',(-31.75,13.685332996396,-4.02441818998545));
#167482=CARTESIAN_POINT('',(-31.75,13.685332996396,-4.02441818998545));
#167483=CARTESIAN_POINT('',(-31.9755818100145,13.685332996396,-4.25));
#167484=CARTESIAN_POINT('Origin',(-31.75,13.685332996396,-4.25));
#167485=CARTESIAN_POINT('',(-31.9755818100145,13.685332996396,-7.75));
#167486=CARTESIAN_POINT('',(-7.74999999999997,13.685332996396,7.97558181001457));
#167487=CARTESIAN_POINT('',(-4.24999999999997,13.685332996396,7.97558181001456));
#167488=CARTESIAN_POINT('',(-7.74999999999997,13.685332996396,7.97558181001457));
#167489=CARTESIAN_POINT('',(-7.97558181001455,13.685332996396,7.75));
#167490=CARTESIAN_POINT('Origin',(-7.75,13.685332996396,7.75));
#167491=CARTESIAN_POINT('',(-7.97558181001455,13.685332996396,4.25));
#167492=CARTESIAN_POINT('',(-7.97558181001455,13.685332996396,7.75));
#167493=CARTESIAN_POINT('',(-7.75,13.685332996396,4.02441818998545));
#167494=CARTESIAN_POINT('Origin',(-7.75,13.685332996396,4.25));
#167495=CARTESIAN_POINT('',(-4.25,13.685332996396,4.02441818998545));
#167496=CARTESIAN_POINT('',(-7.75,13.685332996396,4.02441818998545));
#167497=CARTESIAN_POINT('',(-4.02441818998544,13.685332996396,4.25000000000001));
#167498=CARTESIAN_POINT('Origin',(-4.25,13.685332996396,4.25));
#167499=CARTESIAN_POINT('',(-4.02441818998543,13.685332996396,7.75000000000001));
#167500=CARTESIAN_POINT('',(-4.02441818998543,13.685332996396,7.75000000000001));
#167501=CARTESIAN_POINT('Origin',(-4.24999999999997,13.685332996396,7.75000000000001));
#167502=CARTESIAN_POINT('',(-34.5305242102408,13.685332996396,25.885268766749));
#167503=CARTESIAN_POINT('',(-36.9069587811206,13.685332996396,22.366954081625));
#167504=CARTESIAN_POINT('Origin',(0.,13.685332996396,0.));
#167505=CARTESIAN_POINT('',(-36.714085775646,13.685332996396,22.0244181899854));
#167506=CARTESIAN_POINT('Ctrl Pts',(-36.7140857763057,13.685332996396,22.0244181899854));
#167507=CARTESIAN_POINT('Ctrl Pts',(-36.754084877245,13.685332997209,22.0244182164865));
#167508=CARTESIAN_POINT('Ctrl Pts',(-36.7938641217927,13.685332996396,22.0353025785806));
#167509=CARTESIAN_POINT('Ctrl Pts',(-36.8280838947681,13.685332996396,22.0553471857052));
#167510=CARTESIAN_POINT('Ctrl Pts',(-36.8623036677435,13.685332996396,22.0753917928298));
#167511=CARTESIAN_POINT('Ctrl Pts',(-36.8910796084173,13.685332996396,22.1045899064317));
#167512=CARTESIAN_POINT('Ctrl Pts',(-36.9106359969255,13.685332996396,22.1393364629774));
#167513=CARTESIAN_POINT('Ctrl Pts',(-36.9301923854338,13.685332996396,22.174083019523));
#167514=CARTESIAN_POINT('Ctrl Pts',(-36.9402546058739,13.685332996396,22.2141206541726));
#167515=CARTESIAN_POINT('Ctrl Pts',(-36.9396050279048,13.685332996396,22.2536952105404));
#167516=CARTESIAN_POINT('Ctrl Pts',(-36.9389554499357,13.685332996396,22.2932697669083));
#167517=CARTESIAN_POINT('Ctrl Pts',(-36.9275326108776,13.685332996396,22.3330056926635));
#167518=CARTESIAN_POINT('Ctrl Pts',(-36.9069587811206,13.685332996396,22.366954081625));
#167519=CARTESIAN_POINT('',(-34.25,13.685332996396,22.0244181899855));
#167520=CARTESIAN_POINT('',(-37.75,13.685332996396,22.0244181899855));
#167521=CARTESIAN_POINT('',(-34.0244181899855,13.685332996396,22.25));
#167522=CARTESIAN_POINT('Origin',(-34.25,13.685332996396,22.25));
#167523=CARTESIAN_POINT('',(-34.0244181899855,13.685332996396,25.75));
#167524=CARTESIAN_POINT('',(-34.0244181899855,13.685332996396,25.75));
#167525=CARTESIAN_POINT('',(-34.25,13.685332996396,25.9755818100146));
#167526=CARTESIAN_POINT('Origin',(-34.25,13.685332996396,25.75));
#167527=CARTESIAN_POINT('',(-34.3499698402956,13.685332996396,25.9755818100145));
#167528=CARTESIAN_POINT('',(-37.75,13.685332996396,25.9755818100146));
#167529=CARTESIAN_POINT('Ctrl Pts',(-34.5305242102408,13.685332996396,25.885268766749));
#167530=CARTESIAN_POINT('Ctrl Pts',(-34.5200066253867,13.685332996396,25.8992989946565));
#167531=CARTESIAN_POINT('Ctrl Pts',(-34.5078548784223,13.6853329963987,
25.912022552363));
#167532=CARTESIAN_POINT('Ctrl Pts',(-34.4809893576982,13.6853329963987,
25.9342960856016));
#167533=CARTESIAN_POINT('Ctrl Pts',(-34.4663683751951,13.6853329963987,
25.9438181609827));
#167534=CARTESIAN_POINT('Ctrl Pts',(-34.4352835467234,13.6853329963987,
25.9593662277637));
#167535=CARTESIAN_POINT('Ctrl Pts',(-34.4188691485232,13.6853329963987,
25.965361132279));
#167536=CARTESIAN_POINT('Ctrl Pts',(-34.3849307012327,13.6853329963987,
25.97349151162));
#167537=CARTESIAN_POINT('Ctrl Pts',(-34.3674804919031,13.685332996396,25.9755817632062));
#167538=CARTESIAN_POINT('Ctrl Pts',(-34.3499700010595,13.685332996396,25.9755818100145));
#167539=CARTESIAN_POINT('',(-40.8821558584252,13.685332996396,13.8222130546555));
#167540=CARTESIAN_POINT('',(-41.9074446817176,13.685332996396,10.3038983695316));
#167541=CARTESIAN_POINT('Origin',(0.,13.685332996396,0.));
#167542=CARTESIAN_POINT('',(-41.6884060514864,13.685332996396,10.0244181899857));
#167543=CARTESIAN_POINT('Ctrl Pts',(-41.6884062733934,13.685332996396,10.0244181899863));
#167544=CARTESIAN_POINT('Ctrl Pts',(-41.7571033670528,13.6853329939054,
10.0244183936536));
#167545=CARTESIAN_POINT('Ctrl Pts',(-41.824207251865,13.685332996396,10.0575127410175));
#167546=CARTESIAN_POINT('Ctrl Pts',(-41.8660442416264,13.685332996396,10.1109828206471));
#167547=CARTESIAN_POINT('Ctrl Pts',(-41.9078812313879,13.685332996396,10.1644529002766));
#167548=CARTESIAN_POINT('Ctrl Pts',(-41.9237717267708,13.685332996396,10.2374931520764));
#167549=CARTESIAN_POINT('Ctrl Pts',(-41.9074446817176,13.685332996396,10.3038983695315));
#167550=CARTESIAN_POINT('',(-40.25,13.685332996396,10.0244181899855));
#167551=CARTESIAN_POINT('',(-43.75,13.685332996396,10.0244181899855));
#167552=CARTESIAN_POINT('',(-40.0244181899855,13.685332996396,10.25));
#167553=CARTESIAN_POINT('Origin',(-40.25,13.685332996396,10.25));
#167554=CARTESIAN_POINT('',(-40.0244181899855,13.685332996396,13.75));
#167555=CARTESIAN_POINT('',(-40.0244181899855,13.685332996396,13.75));
#167556=CARTESIAN_POINT('',(-40.25,13.685332996396,13.9755818100145));
#167557=CARTESIAN_POINT('Origin',(-40.25,13.685332996396,13.75));
#167558=CARTESIAN_POINT('',(-40.6684316106888,13.685332996396,13.9755818100145));
#167559=CARTESIAN_POINT('',(-43.75,13.685332996396,13.9755818100145));
#167560=CARTESIAN_POINT('Ctrl Pts',(-40.8821558584273,13.6853329963961,
13.8222130546567));
#167561=CARTESIAN_POINT('Ctrl Pts',(-40.8670451246225,13.685332996396,13.8669060182705));
#167562=CARTESIAN_POINT('Ctrl Pts',(-40.8378863014117,13.685332996396,13.9061001212851));
#167563=CARTESIAN_POINT('Ctrl Pts',(-40.7997959829941,13.685332996396,13.9333847006351));
#167564=CARTESIAN_POINT('Ctrl Pts',(-40.7617056645766,13.685332996396,13.9606692799852));
#167565=CARTESIAN_POINT('Ctrl Pts',(-40.7153716660836,13.685333000624,13.9755816845071));
#167566=CARTESIAN_POINT('Ctrl Pts',(-40.6684318962847,13.685332996396,13.9755818100145));
#167567=CARTESIAN_POINT('',(-42.4465483343114,13.685332996396,7.79068519860871));
#167568=CARTESIAN_POINT('',(-42.9435803299674,13.685332996396,4.27237051348477));
#167569=CARTESIAN_POINT('Origin',(0.,13.685332996396,0.));
#167570=CARTESIAN_POINT('',(-42.7191142651735,13.685332996396,4.02441818998545));
#167571=CARTESIAN_POINT('Ctrl Pts',(-42.7191142657048,13.6853329963959,
4.02441818998545));
#167572=CARTESIAN_POINT('Ctrl Pts',(-42.7820645507904,13.6853330085331,
4.02441834955121));
#167573=CARTESIAN_POINT('Ctrl Pts',(-42.8444249780521,13.6853329963961,
4.05229847698778));
#167574=CARTESIAN_POINT('Ctrl Pts',(-42.8863523357132,13.6853329963961,
4.09862612970803));
#167575=CARTESIAN_POINT('Ctrl Pts',(-42.9282796933742,13.6853329963961,
4.14495378242829));
#167576=CARTESIAN_POINT('Ctrl Pts',(-42.9498015322778,13.6853329963961,
4.20983662577254));
#167577=CARTESIAN_POINT('Ctrl Pts',(-42.9435803299674,13.685332996396,4.27237051348477));
#167578=CARTESIAN_POINT('',(-40.25,13.685332996396,4.02441818998545));
#167579=CARTESIAN_POINT('',(-43.75,13.685332996396,4.02441818998545));
#167580=CARTESIAN_POINT('',(-40.0244181899855,13.685332996396,4.25));
#167581=CARTESIAN_POINT('Origin',(-40.25,13.685332996396,4.25));
#167582=CARTESIAN_POINT('',(-40.0244181899855,13.685332996396,7.75));
#167583=CARTESIAN_POINT('',(-40.0244181899855,13.685332996396,7.75));
#167584=CARTESIAN_POINT('',(-40.25,13.685332996396,7.97558181001455));
#167585=CARTESIAN_POINT('Origin',(-40.25,13.685332996396,7.75));
#167586=CARTESIAN_POINT('',(-42.2246586690629,13.685332996396,7.97558181001455));
#167587=CARTESIAN_POINT('',(-43.75,13.685332996396,7.97558181001455));
#167588=CARTESIAN_POINT('Ctrl Pts',(-42.4465483343114,13.685332996396,7.79068519860873));
#167589=CARTESIAN_POINT('Ctrl Pts',(-42.4370329095607,13.685332996396,7.84252869002695));
#167590=CARTESIAN_POINT('Ctrl Pts',(-42.4094382707245,13.685332996396,7.88965581112129));
#167591=CARTESIAN_POINT('Ctrl Pts',(-42.3690613155704,13.685332996396,7.92330082841964));
#167592=CARTESIAN_POINT('Ctrl Pts',(-42.3286843604163,13.685332996396,7.956945845718));
#167593=CARTESIAN_POINT('Ctrl Pts',(-42.2771387938982,13.68533299838,7.97558166976761));
#167594=CARTESIAN_POINT('Ctrl Pts',(-42.2246587886425,13.685332996396,7.97558181001455));
#167595=CARTESIAN_POINT('',(-31.9755818100145,13.685332996396,25.75));
#167596=CARTESIAN_POINT('',(-31.75,13.685332996396,25.9755818100146));
#167597=CARTESIAN_POINT('Origin',(-31.75,13.685332996396,25.75));
#167598=CARTESIAN_POINT('',(-31.9755818100145,13.685332996396,22.25));
#167599=CARTESIAN_POINT('',(-31.9755818100145,13.685332996396,25.75));
#167600=CARTESIAN_POINT('',(-31.75,13.685332996396,22.0244181899855));
#167601=CARTESIAN_POINT('Origin',(-31.75,13.685332996396,22.25));
#167602=CARTESIAN_POINT('',(-28.25,13.685332996396,22.0244181899855));
#167603=CARTESIAN_POINT('',(-31.75,13.685332996396,22.0244181899855));
#167604=CARTESIAN_POINT('',(-28.0244181899855,13.685332996396,22.25));
#167605=CARTESIAN_POINT('Origin',(-28.25,13.685332996396,22.25));
#167606=CARTESIAN_POINT('',(-28.0244181899855,13.685332996396,25.75));
#167607=CARTESIAN_POINT('',(-28.0244181899855,13.685332996396,25.75));
#167608=CARTESIAN_POINT('',(-28.25,13.685332996396,25.9755818100145));
#167609=CARTESIAN_POINT('Origin',(-28.25,13.685332996396,25.75));
#167610=CARTESIAN_POINT('',(-31.75,13.685332996396,25.9755818100146));
#167611=CARTESIAN_POINT('',(-25.9755818100146,13.685332996396,19.75));
#167612=CARTESIAN_POINT('',(-25.75,13.685332996396,19.9755818100145));
#167613=CARTESIAN_POINT('Origin',(-25.75,13.685332996396,19.75));
#167614=CARTESIAN_POINT('',(-25.9755818100146,13.685332996396,16.25));
#167615=CARTESIAN_POINT('',(-25.9755818100146,13.685332996396,19.75));
#167616=CARTESIAN_POINT('',(-25.75,13.685332996396,16.0244181899855));
#167617=CARTESIAN_POINT('Origin',(-25.75,13.685332996396,16.25));
#167618=CARTESIAN_POINT('',(-22.25,13.685332996396,16.0244181899855));
#167619=CARTESIAN_POINT('',(-25.75,13.685332996396,16.0244181899855));
#167620=CARTESIAN_POINT('',(-22.0244181899855,13.685332996396,16.25));
#167621=CARTESIAN_POINT('Origin',(-22.25,13.685332996396,16.25));
#167622=CARTESIAN_POINT('',(-22.0244181899855,13.685332996396,19.75));
#167623=CARTESIAN_POINT('',(-22.0244181899855,13.685332996396,19.75));
#167624=CARTESIAN_POINT('',(-22.25,13.685332996396,19.9755818100145));
#167625=CARTESIAN_POINT('Origin',(-22.25,13.685332996396,19.75));
#167626=CARTESIAN_POINT('',(-25.75,13.685332996396,19.9755818100145));
#167627=CARTESIAN_POINT('',(-37.9755818100146,13.685332996396,19.75));
#167628=CARTESIAN_POINT('',(-37.75,13.685332996396,19.9755818100145));
#167629=CARTESIAN_POINT('Origin',(-37.75,13.685332996396,19.75));
#167630=CARTESIAN_POINT('',(-37.9755818100146,13.685332996396,16.25));
#167631=CARTESIAN_POINT('',(-37.9755818100146,13.685332996396,19.75));
#167632=CARTESIAN_POINT('',(-37.75,13.685332996396,16.0244181899855));
#167633=CARTESIAN_POINT('Origin',(-37.75,13.685332996396,16.25));
#167634=CARTESIAN_POINT('',(-34.25,13.685332996396,16.0244181899855));
#167635=CARTESIAN_POINT('',(-37.75,13.685332996396,16.0244181899855));
#167636=CARTESIAN_POINT('',(-34.0244181899855,13.685332996396,16.25));
#167637=CARTESIAN_POINT('Origin',(-34.25,13.685332996396,16.25));
#167638=CARTESIAN_POINT('',(-34.0244181899855,13.685332996396,19.75));
#167639=CARTESIAN_POINT('',(-34.0244181899855,13.685332996396,19.75));
#167640=CARTESIAN_POINT('',(-34.25,13.685332996396,19.9755818100145));
#167641=CARTESIAN_POINT('Origin',(-34.25,13.685332996396,19.75));
#167642=CARTESIAN_POINT('',(-37.75,13.685332996396,19.9755818100145));
#167643=CARTESIAN_POINT('',(-31.9755818100145,13.685332996396,19.75));
#167644=CARTESIAN_POINT('',(-31.75,13.685332996396,19.9755818100145));
#167645=CARTESIAN_POINT('Origin',(-31.75,13.685332996396,19.75));
#167646=CARTESIAN_POINT('',(-31.9755818100145,13.685332996396,16.25));
#167647=CARTESIAN_POINT('',(-31.9755818100145,13.685332996396,19.75));
#167648=CARTESIAN_POINT('',(-31.75,13.685332996396,16.0244181899855));
#167649=CARTESIAN_POINT('Origin',(-31.75,13.685332996396,16.25));
#167650=CARTESIAN_POINT('',(-28.25,13.685332996396,16.0244181899855));
#167651=CARTESIAN_POINT('',(-31.75,13.685332996396,16.0244181899855));
#167652=CARTESIAN_POINT('',(-28.0244181899855,13.685332996396,16.25));
#167653=CARTESIAN_POINT('Origin',(-28.25,13.685332996396,16.25));
#167654=CARTESIAN_POINT('',(-28.0244181899855,13.685332996396,19.75));
#167655=CARTESIAN_POINT('',(-28.0244181899855,13.685332996396,19.75));
#167656=CARTESIAN_POINT('',(-28.25,13.685332996396,19.9755818100145));
#167657=CARTESIAN_POINT('Origin',(-28.25,13.685332996396,19.75));
#167658=CARTESIAN_POINT('',(-31.75,13.685332996396,19.9755818100145));
#167659=CARTESIAN_POINT('',(-19.9755818100145,13.685332996396,13.75));
#167660=CARTESIAN_POINT('',(-19.75,13.685332996396,13.9755818100145));
#167661=CARTESIAN_POINT('Origin',(-19.75,13.685332996396,13.75));
#167662=CARTESIAN_POINT('',(-19.9755818100145,13.685332996396,10.25));
#167663=CARTESIAN_POINT('',(-19.9755818100145,13.685332996396,13.75));
#167664=CARTESIAN_POINT('',(-19.75,13.685332996396,10.0244181899855));
#167665=CARTESIAN_POINT('Origin',(-19.75,13.685332996396,10.25));
#167666=CARTESIAN_POINT('',(-16.25,13.685332996396,10.0244181899855));
#167667=CARTESIAN_POINT('',(-19.75,13.685332996396,10.0244181899855));
#167668=CARTESIAN_POINT('',(-16.0244181899855,13.685332996396,10.25));
#167669=CARTESIAN_POINT('Origin',(-16.25,13.685332996396,10.25));
#167670=CARTESIAN_POINT('',(-16.0244181899855,13.685332996396,13.75));
#167671=CARTESIAN_POINT('',(-16.0244181899855,13.685332996396,13.75));
#167672=CARTESIAN_POINT('',(-16.25,13.685332996396,13.9755818100145));
#167673=CARTESIAN_POINT('Origin',(-16.25,13.685332996396,13.75));
#167674=CARTESIAN_POINT('',(-19.75,13.685332996396,13.9755818100145));
#167675=CARTESIAN_POINT('',(-25.9755818100146,13.685332996396,13.75));
#167676=CARTESIAN_POINT('',(-25.75,13.685332996396,13.9755818100145));
#167677=CARTESIAN_POINT('Origin',(-25.75,13.685332996396,13.75));
#167678=CARTESIAN_POINT('',(-25.9755818100146,13.685332996396,10.25));
#167679=CARTESIAN_POINT('',(-25.9755818100146,13.685332996396,13.75));
#167680=CARTESIAN_POINT('',(-25.75,13.685332996396,10.0244181899855));
#167681=CARTESIAN_POINT('Origin',(-25.75,13.685332996396,10.25));
#167682=CARTESIAN_POINT('',(-22.25,13.685332996396,10.0244181899855));
#167683=CARTESIAN_POINT('',(-25.75,13.685332996396,10.0244181899855));
#167684=CARTESIAN_POINT('',(-22.0244181899855,13.685332996396,10.25));
#167685=CARTESIAN_POINT('Origin',(-22.25,13.685332996396,10.25));
#167686=CARTESIAN_POINT('',(-22.0244181899855,13.685332996396,13.75));
#167687=CARTESIAN_POINT('',(-22.0244181899855,13.685332996396,13.75));
#167688=CARTESIAN_POINT('',(-22.25,13.685332996396,13.9755818100145));
#167689=CARTESIAN_POINT('Origin',(-22.25,13.685332996396,13.75));
#167690=CARTESIAN_POINT('',(-25.75,13.685332996396,13.9755818100145));
#167691=CARTESIAN_POINT('',(-37.9755818100146,13.685332996396,13.75));
#167692=CARTESIAN_POINT('',(-37.75,13.685332996396,13.9755818100145));
#167693=CARTESIAN_POINT('Origin',(-37.75,13.685332996396,13.75));
#167694=CARTESIAN_POINT('',(-37.9755818100146,13.685332996396,10.25));
#167695=CARTESIAN_POINT('',(-37.9755818100146,13.685332996396,13.75));
#167696=CARTESIAN_POINT('',(-37.75,13.685332996396,10.0244181899855));
#167697=CARTESIAN_POINT('Origin',(-37.75,13.685332996396,10.25));
#167698=CARTESIAN_POINT('',(-34.25,13.685332996396,10.0244181899855));
#167699=CARTESIAN_POINT('',(-37.75,13.685332996396,10.0244181899855));
#167700=CARTESIAN_POINT('',(-34.0244181899855,13.685332996396,10.25));
#167701=CARTESIAN_POINT('Origin',(-34.25,13.685332996396,10.25));
#167702=CARTESIAN_POINT('',(-34.0244181899855,13.685332996396,13.75));
#167703=CARTESIAN_POINT('',(-34.0244181899855,13.685332996396,13.75));
#167704=CARTESIAN_POINT('',(-34.25,13.685332996396,13.9755818100145));
#167705=CARTESIAN_POINT('Origin',(-34.25,13.685332996396,13.75));
#167706=CARTESIAN_POINT('',(-37.75,13.685332996396,13.9755818100145));
#167707=CARTESIAN_POINT('',(-31.9755818100145,13.685332996396,13.75));
#167708=CARTESIAN_POINT('',(-31.75,13.685332996396,13.9755818100145));
#167709=CARTESIAN_POINT('Origin',(-31.75,13.685332996396,13.75));
#167710=CARTESIAN_POINT('',(-31.9755818100145,13.685332996396,10.25));
#167711=CARTESIAN_POINT('',(-31.9755818100145,13.685332996396,13.75));
#167712=CARTESIAN_POINT('',(-31.75,13.685332996396,10.0244181899855));
#167713=CARTESIAN_POINT('Origin',(-31.75,13.685332996396,10.25));
#167714=CARTESIAN_POINT('',(-28.25,13.685332996396,10.0244181899855));
#167715=CARTESIAN_POINT('',(-31.75,13.685332996396,10.0244181899855));
#167716=CARTESIAN_POINT('',(-28.0244181899855,13.685332996396,10.25));
#167717=CARTESIAN_POINT('Origin',(-28.25,13.685332996396,10.25));
#167718=CARTESIAN_POINT('',(-28.0244181899855,13.685332996396,13.75));
#167719=CARTESIAN_POINT('',(-28.0244181899855,13.685332996396,13.75));
#167720=CARTESIAN_POINT('',(-28.25,13.685332996396,13.9755818100145));
#167721=CARTESIAN_POINT('Origin',(-28.25,13.685332996396,13.75));
#167722=CARTESIAN_POINT('',(-31.75,13.685332996396,13.9755818100145));
#167723=CARTESIAN_POINT('',(-13.9755818100145,13.685332996396,7.75));
#167724=CARTESIAN_POINT('',(-13.75,13.685332996396,7.97558181001455));
#167725=CARTESIAN_POINT('Origin',(-13.75,13.685332996396,7.75));
#167726=CARTESIAN_POINT('',(-13.9755818100145,13.685332996396,4.25));
#167727=CARTESIAN_POINT('',(-13.9755818100145,13.685332996396,7.75));
#167728=CARTESIAN_POINT('',(-13.75,13.685332996396,4.02441818998545));
#167729=CARTESIAN_POINT('Origin',(-13.75,13.685332996396,4.25));
#167730=CARTESIAN_POINT('',(-10.25,13.685332996396,4.02441818998545));
#167731=CARTESIAN_POINT('',(-13.75,13.685332996396,4.02441818998545));
#167732=CARTESIAN_POINT('',(-10.0244181899855,13.685332996396,4.25));
#167733=CARTESIAN_POINT('Origin',(-10.25,13.685332996396,4.25));
#167734=CARTESIAN_POINT('',(-10.0244181899855,13.685332996396,7.75));
#167735=CARTESIAN_POINT('',(-10.0244181899855,13.685332996396,7.75));
#167736=CARTESIAN_POINT('',(-10.25,13.685332996396,7.97558181001454));
#167737=CARTESIAN_POINT('Origin',(-10.25,13.685332996396,7.75));
#167738=CARTESIAN_POINT('',(-13.75,13.685332996396,7.97558181001455));
#167739=CARTESIAN_POINT('',(-19.9755818100145,13.685332996396,7.75));
#167740=CARTESIAN_POINT('',(-19.75,13.685332996396,7.97558181001455));
#167741=CARTESIAN_POINT('Origin',(-19.75,13.685332996396,7.75));
#167742=CARTESIAN_POINT('',(-19.9755818100145,13.685332996396,4.25));
#167743=CARTESIAN_POINT('',(-19.9755818100145,13.685332996396,7.75));
#167744=CARTESIAN_POINT('',(-19.75,13.685332996396,4.02441818998545));
#167745=CARTESIAN_POINT('Origin',(-19.75,13.685332996396,4.25));
#167746=CARTESIAN_POINT('',(-16.25,13.685332996396,4.02441818998545));
#167747=CARTESIAN_POINT('',(-19.75,13.685332996396,4.02441818998545));
#167748=CARTESIAN_POINT('',(-16.0244181899855,13.685332996396,4.25));
#167749=CARTESIAN_POINT('Origin',(-16.25,13.685332996396,4.25));
#167750=CARTESIAN_POINT('',(-16.0244181899855,13.685332996396,7.75));
#167751=CARTESIAN_POINT('',(-16.0244181899855,13.685332996396,7.75));
#167752=CARTESIAN_POINT('',(-16.25,13.685332996396,7.97558181001454));
#167753=CARTESIAN_POINT('Origin',(-16.25,13.685332996396,7.75));
#167754=CARTESIAN_POINT('',(-19.75,13.685332996396,7.97558181001455));
#167755=CARTESIAN_POINT('',(-25.9755818100146,13.685332996396,7.75));
#167756=CARTESIAN_POINT('',(-25.75,13.685332996396,7.97558181001455));
#167757=CARTESIAN_POINT('Origin',(-25.75,13.685332996396,7.75));
#167758=CARTESIAN_POINT('',(-25.9755818100146,13.685332996396,4.25));
#167759=CARTESIAN_POINT('',(-25.9755818100146,13.685332996396,7.75));
#167760=CARTESIAN_POINT('',(-25.75,13.685332996396,4.02441818998545));
#167761=CARTESIAN_POINT('Origin',(-25.75,13.685332996396,4.25));
#167762=CARTESIAN_POINT('',(-22.25,13.685332996396,4.02441818998545));
#167763=CARTESIAN_POINT('',(-25.75,13.685332996396,4.02441818998545));
#167764=CARTESIAN_POINT('',(-22.0244181899855,13.685332996396,4.25));
#167765=CARTESIAN_POINT('Origin',(-22.25,13.685332996396,4.25));
#167766=CARTESIAN_POINT('',(-22.0244181899855,13.685332996396,7.75));
#167767=CARTESIAN_POINT('',(-22.0244181899855,13.685332996396,7.75));
#167768=CARTESIAN_POINT('',(-22.25,13.685332996396,7.97558181001454));
#167769=CARTESIAN_POINT('Origin',(-22.25,13.685332996396,7.75));
#167770=CARTESIAN_POINT('',(-25.75,13.685332996396,7.97558181001455));
#167771=CARTESIAN_POINT('',(-37.9755818100146,13.685332996396,7.75));
#167772=CARTESIAN_POINT('',(-37.75,13.685332996396,7.97558181001455));
#167773=CARTESIAN_POINT('Origin',(-37.75,13.685332996396,7.75));
#167774=CARTESIAN_POINT('',(-37.9755818100146,13.685332996396,4.25));
#167775=CARTESIAN_POINT('',(-37.9755818100146,13.685332996396,7.75));
#167776=CARTESIAN_POINT('',(-37.75,13.685332996396,4.02441818998545));
#167777=CARTESIAN_POINT('Origin',(-37.75,13.685332996396,4.25));
#167778=CARTESIAN_POINT('',(-34.25,13.685332996396,4.02441818998545));
#167779=CARTESIAN_POINT('',(-37.75,13.685332996396,4.02441818998545));
#167780=CARTESIAN_POINT('',(-34.0244181899855,13.685332996396,4.25));
#167781=CARTESIAN_POINT('Origin',(-34.25,13.685332996396,4.25));
#167782=CARTESIAN_POINT('',(-34.0244181899855,13.685332996396,7.75));
#167783=CARTESIAN_POINT('',(-34.0244181899855,13.685332996396,7.75));
#167784=CARTESIAN_POINT('',(-34.25,13.685332996396,7.97558181001454));
#167785=CARTESIAN_POINT('Origin',(-34.25,13.685332996396,7.75));
#167786=CARTESIAN_POINT('',(-37.75,13.685332996396,7.97558181001455));
#167787=CARTESIAN_POINT('',(-31.9755818100145,13.685332996396,7.75));
#167788=CARTESIAN_POINT('',(-31.75,13.685332996396,7.97558181001455));
#167789=CARTESIAN_POINT('Origin',(-31.75,13.685332996396,7.75));
#167790=CARTESIAN_POINT('',(-31.9755818100145,13.685332996396,4.25));
#167791=CARTESIAN_POINT('',(-31.9755818100145,13.685332996396,7.75));
#167792=CARTESIAN_POINT('',(-31.75,13.685332996396,4.02441818998545));
#167793=CARTESIAN_POINT('Origin',(-31.75,13.685332996396,4.25));
#167794=CARTESIAN_POINT('',(-28.25,13.685332996396,4.02441818998545));
#167795=CARTESIAN_POINT('',(-31.75,13.685332996396,4.02441818998545));
#167796=CARTESIAN_POINT('',(-28.0244181899855,13.685332996396,4.25));
#167797=CARTESIAN_POINT('Origin',(-28.25,13.685332996396,4.25));
#167798=CARTESIAN_POINT('',(-28.0244181899855,13.685332996396,7.75));
#167799=CARTESIAN_POINT('',(-28.0244181899855,13.685332996396,7.75));
#167800=CARTESIAN_POINT('',(-28.25,13.685332996396,7.97558181001454));
#167801=CARTESIAN_POINT('Origin',(-28.25,13.685332996396,7.75));
#167802=CARTESIAN_POINT('',(-31.75,13.685332996396,7.97558181001455));
#167803=CARTESIAN_POINT('',(1.75000000000006,13.685332996396,16.0244181899854));
#167804=CARTESIAN_POINT('',(-1.74999999999994,13.685332996396,16.0244181899855));
#167805=CARTESIAN_POINT('',(-1.74999999999994,13.685332996396,16.0244181899855));
#167806=CARTESIAN_POINT('',(1.9755818100146,13.685332996396,16.25));
#167807=CARTESIAN_POINT('Origin',(1.75000000000006,13.685332996396,16.25));
#167808=CARTESIAN_POINT('',(1.97558181001462,13.685332996396,19.75));
#167809=CARTESIAN_POINT('',(1.97558181001462,13.685332996396,19.75));
#167810=CARTESIAN_POINT('',(1.75000000000007,13.685332996396,19.9755818100145));
#167811=CARTESIAN_POINT('Origin',(1.75000000000007,13.685332996396,19.75));
#167812=CARTESIAN_POINT('',(-1.74999999999993,13.685332996396,19.9755818100146));
#167813=CARTESIAN_POINT('',(-1.74999999999993,13.685332996396,19.9755818100146));
#167814=CARTESIAN_POINT('',(-1.97558181001448,13.685332996396,19.75));
#167815=CARTESIAN_POINT('Origin',(-1.74999999999993,13.685332996396,19.75));
#167816=CARTESIAN_POINT('',(-1.97558181001449,13.685332996396,16.25));
#167817=CARTESIAN_POINT('',(-1.97558181001448,13.685332996396,19.75));
#167818=CARTESIAN_POINT('Origin',(-1.74999999999994,13.685332996396,16.25));
#167819=CARTESIAN_POINT('',(1.75000000000003,13.685332996396,10.0244181899854));
#167820=CARTESIAN_POINT('',(-1.74999999999997,13.685332996396,10.0244181899855));
#167821=CARTESIAN_POINT('',(-1.74999999999997,13.685332996396,10.0244181899855));
#167822=CARTESIAN_POINT('',(1.97558181001458,13.685332996396,10.25));
#167823=CARTESIAN_POINT('Origin',(1.75000000000004,13.685332996396,10.25));
#167824=CARTESIAN_POINT('',(1.97558181001459,13.685332996396,13.75));
#167825=CARTESIAN_POINT('',(1.97558181001459,13.685332996396,13.75));
#167826=CARTESIAN_POINT('',(1.75000000000005,13.685332996396,13.9755818100145));
#167827=CARTESIAN_POINT('Origin',(1.75000000000005,13.685332996396,13.75));
#167828=CARTESIAN_POINT('',(-1.74999999999995,13.685332996396,13.9755818100146));
#167829=CARTESIAN_POINT('',(-1.74999999999995,13.685332996396,13.9755818100146));
#167830=CARTESIAN_POINT('',(-1.9755818100145,13.685332996396,13.75));
#167831=CARTESIAN_POINT('Origin',(-1.74999999999995,13.685332996396,13.75));
#167832=CARTESIAN_POINT('',(-1.97558181001451,13.685332996396,10.25));
#167833=CARTESIAN_POINT('',(-1.9755818100145,13.685332996396,13.75));
#167834=CARTESIAN_POINT('Origin',(-1.74999999999996,13.685332996396,10.25));
#167835=CARTESIAN_POINT('',(1.75000000000008,13.685332996396,22.0244181899854));
#167836=CARTESIAN_POINT('',(-1.74999999999992,13.685332996396,22.0244181899855));
#167837=CARTESIAN_POINT('',(-1.74999999999992,13.685332996396,22.0244181899855));
#167838=CARTESIAN_POINT('',(1.97558181001462,13.685332996396,22.25));
#167839=CARTESIAN_POINT('Origin',(1.75000000000008,13.685332996396,22.25));
#167840=CARTESIAN_POINT('',(1.97558181001464,13.685332996396,25.75));
#167841=CARTESIAN_POINT('',(1.97558181001464,13.685332996396,25.75));
#167842=CARTESIAN_POINT('',(1.75000000000009,13.685332996396,25.9755818100145));
#167843=CARTESIAN_POINT('Origin',(1.75000000000009,13.685332996396,25.75));
#167844=CARTESIAN_POINT('',(-1.74999999999991,13.685332996396,25.9755818100146));
#167845=CARTESIAN_POINT('',(-1.74999999999991,13.685332996396,25.9755818100146));
#167846=CARTESIAN_POINT('',(-1.97558181001446,13.685332996396,25.75));
#167847=CARTESIAN_POINT('Origin',(-1.74999999999991,13.685332996396,25.75));
#167848=CARTESIAN_POINT('',(-1.97558181001447,13.685332996396,22.25));
#167849=CARTESIAN_POINT('',(-1.97558181001446,13.685332996396,25.75));
#167850=CARTESIAN_POINT('Origin',(-1.74999999999992,13.685332996396,22.25));
#167851=CARTESIAN_POINT('',(1.7500000000001,13.685332996396,28.0244181899854));
#167852=CARTESIAN_POINT('',(-1.7499999999999,13.685332996396,28.0244181899855));
#167853=CARTESIAN_POINT('',(-1.7499999999999,13.685332996396,28.0244181899855));
#167854=CARTESIAN_POINT('',(1.97558181001464,13.685332996396,28.25));
#167855=CARTESIAN_POINT('Origin',(1.7500000000001,13.685332996396,28.25));
#167856=CARTESIAN_POINT('',(1.97558181001466,13.685332996396,31.75));
#167857=CARTESIAN_POINT('',(1.97558181001466,13.685332996396,31.75));
#167858=CARTESIAN_POINT('',(1.75000000000011,13.685332996396,31.9755818100145));
#167859=CARTESIAN_POINT('Origin',(1.75000000000011,13.685332996396,31.75));
#167860=CARTESIAN_POINT('',(-1.74999999999989,13.685332996396,31.9755818100146));
#167861=CARTESIAN_POINT('',(-1.74999999999989,13.685332996396,31.9755818100146));
#167862=CARTESIAN_POINT('',(-1.97558181001444,13.685332996396,31.75));
#167863=CARTESIAN_POINT('Origin',(-1.74999999999989,13.685332996396,31.75));
#167864=CARTESIAN_POINT('',(-1.97558181001445,13.685332996396,28.25));
#167865=CARTESIAN_POINT('',(-1.97558181001444,13.685332996396,31.75));
#167866=CARTESIAN_POINT('Origin',(-1.7499999999999,13.685332996396,28.25));
#167867=CARTESIAN_POINT('',(1.75000000000012,13.685332996396,34.0244181899855));
#167868=CARTESIAN_POINT('',(-1.74999999999988,13.685332996396,34.0244181899855));
#167869=CARTESIAN_POINT('',(-1.74999999999988,13.685332996396,34.0244181899855));
#167870=CARTESIAN_POINT('',(1.97558181001467,13.685332996396,34.25));
#167871=CARTESIAN_POINT('Origin',(1.75000000000012,13.685332996396,34.25));
#167872=CARTESIAN_POINT('',(1.97558181001468,13.685332996396,37.75));
#167873=CARTESIAN_POINT('',(1.97558181001468,13.685332996396,37.75));
#167874=CARTESIAN_POINT('',(1.75000000000013,13.685332996396,37.9755818100145));
#167875=CARTESIAN_POINT('Origin',(1.75000000000013,13.685332996396,37.75));
#167876=CARTESIAN_POINT('',(-1.74999999999987,13.685332996396,37.9755818100146));
#167877=CARTESIAN_POINT('',(-1.74999999999987,13.685332996396,37.9755818100146));
#167878=CARTESIAN_POINT('',(-1.97558181001441,13.685332996396,37.75));
#167879=CARTESIAN_POINT('Origin',(-1.74999999999987,13.685332996396,37.75));
#167880=CARTESIAN_POINT('',(-1.97558181001443,13.685332996396,34.25));
#167881=CARTESIAN_POINT('',(-1.97558181001441,13.685332996396,37.75));
#167882=CARTESIAN_POINT('Origin',(-1.74999999999988,13.685332996396,34.25));
#167883=CARTESIAN_POINT('',(1.75000000000014,13.685332996396,40.0244181899854));
#167884=CARTESIAN_POINT('',(-1.74999999999986,13.685332996396,40.0244181899855));
#167885=CARTESIAN_POINT('',(-1.74999999999986,13.685332996396,40.0244181899855));
#167886=CARTESIAN_POINT('',(1.97558181001469,13.685332996396,40.25));
#167887=CARTESIAN_POINT('Origin',(1.75000000000014,13.685332996396,40.25));
#167888=CARTESIAN_POINT('',(1.97558067113358,13.6853329930983,42.8953043447347));
#167889=CARTESIAN_POINT('',(1.9755818100147,13.685332996396,43.75));
#167890=CARTESIAN_POINT('',(1.75915734256209,13.685332996396,43.1197125083757));
#167891=CARTESIAN_POINT('Ctrl Pts',(1.75915734256209,13.685332996396,43.1197125083757));
#167892=CARTESIAN_POINT('Ctrl Pts',(1.81721252392769,13.685332996396,43.1173439465347));
#167893=CARTESIAN_POINT('Ctrl Pts',(1.87302842434049,13.685332996396,43.0919013531587));
#167894=CARTESIAN_POINT('Ctrl Pts',(1.91276360078851,13.685332996396,43.0504944560233));
#167895=CARTESIAN_POINT('Ctrl Pts',(1.95227096683313,13.685332996396,43.0093249536293));
#167896=CARTESIAN_POINT('Ctrl Pts',(1.97531643068865,13.685332996396,42.9524891253734));
#167897=CARTESIAN_POINT('Ctrl Pts',(1.97557953310523,13.685332996396,42.8953043480232));
#167898=CARTESIAN_POINT('',(-1.75915734256179,13.685332996396,43.1197125083757));
#167899=CARTESIAN_POINT('Origin',(0.,13.685332996396,0.));
#167900=CARTESIAN_POINT('',(-1.97558067113328,13.6853329930983,42.8953043447347));
#167901=CARTESIAN_POINT('Ctrl Pts',(-1.7591573425618,13.685332996396,43.1197125083757));
#167902=CARTESIAN_POINT('Ctrl Pts',(-1.81721252392739,13.685332996396,43.1173439465347));
#167903=CARTESIAN_POINT('Ctrl Pts',(-1.8730284243402,13.685332996396,43.0919013531587));
#167904=CARTESIAN_POINT('Ctrl Pts',(-1.91276360078823,13.685332996396,43.0504944560233));
#167905=CARTESIAN_POINT('Ctrl Pts',(-1.95227096683283,13.685332996396,43.0093249536294));
#167906=CARTESIAN_POINT('Ctrl Pts',(-1.97531643068835,13.685332996396,42.9524891253735));
#167907=CARTESIAN_POINT('Ctrl Pts',(-1.97557953310493,13.685332996396,42.8953043480232));
#167908=CARTESIAN_POINT('',(-1.97558181001441,13.685332996396,40.25));
#167909=CARTESIAN_POINT('',(-1.97558181001439,13.685332996396,43.75));
#167910=CARTESIAN_POINT('Origin',(-1.74999999999986,13.685332996396,40.25));
#167911=CARTESIAN_POINT('',(1.75000000000001,13.685332996396,4.02441818998545));
#167912=CARTESIAN_POINT('',(-1.74999999999999,13.685332996396,4.02441818998546));
#167913=CARTESIAN_POINT('',(-1.74999999999999,13.685332996396,4.02441818998546));
#167914=CARTESIAN_POINT('',(1.97558181001456,13.685332996396,4.24999999999999));
#167915=CARTESIAN_POINT('Origin',(1.75000000000001,13.685332996396,4.24999999999999));
#167916=CARTESIAN_POINT('',(1.97558181001457,13.685332996396,7.74999999999999));
#167917=CARTESIAN_POINT('',(1.97558181001457,13.685332996396,7.74999999999999));
#167918=CARTESIAN_POINT('',(1.75000000000003,13.685332996396,7.97558181001454));
#167919=CARTESIAN_POINT('Origin',(1.75000000000003,13.685332996396,7.74999999999999));
#167920=CARTESIAN_POINT('',(-1.74999999999997,13.685332996396,7.97558181001455));
#167921=CARTESIAN_POINT('',(-1.74999999999997,13.685332996396,7.97558181001455));
#167922=CARTESIAN_POINT('',(-1.97558181001452,13.685332996396,7.75000000000001));
#167923=CARTESIAN_POINT('Origin',(-1.74999999999997,13.685332996396,7.75000000000001));
#167924=CARTESIAN_POINT('',(-1.97558181001453,13.685332996396,4.25000000000001));
#167925=CARTESIAN_POINT('',(-1.97558181001452,13.685332996396,7.75000000000001));
#167926=CARTESIAN_POINT('Origin',(-1.74999999999999,13.685332996396,4.25000000000001));
#167927=CARTESIAN_POINT('',(-25.8852687667489,13.685332996396,34.5305242102409));
#167928=CARTESIAN_POINT('',(-22.3669540816249,13.685332996396,36.9069587811207));
#167929=CARTESIAN_POINT('Origin',(0.,13.685332996396,0.));
#167930=CARTESIAN_POINT('',(-25.9755818100144,13.685332996396,34.3499698402957));
#167931=CARTESIAN_POINT('Ctrl Pts',(-25.8852687667489,13.685332996396,34.5305242102409));
#167932=CARTESIAN_POINT('Ctrl Pts',(-25.8992989946564,13.685332996396,34.5200066253868));
#167933=CARTESIAN_POINT('Ctrl Pts',(-25.9120225523629,13.6853329963987,
34.5078548784224));
#167934=CARTESIAN_POINT('Ctrl Pts',(-25.9342960856015,13.6853329963987,
34.4809893576983));
#167935=CARTESIAN_POINT('Ctrl Pts',(-25.9438181609826,13.6853329963987,
34.4663683751952));
#167936=CARTESIAN_POINT('Ctrl Pts',(-25.9593662277636,13.6853329963987,
34.4352835467235));
#167937=CARTESIAN_POINT('Ctrl Pts',(-25.9653611322789,13.6853329963987,
34.4188691485233));
#167938=CARTESIAN_POINT('Ctrl Pts',(-25.9734915116199,13.6853329963987,
34.3849307012328));
#167939=CARTESIAN_POINT('Ctrl Pts',(-25.9755817632061,13.685332996396,34.3674804919032));
#167940=CARTESIAN_POINT('Ctrl Pts',(-25.9755818100144,13.685332996396,34.3499700010596));
#167941=CARTESIAN_POINT('',(-25.9755818100144,13.685332996396,34.2500000000001));
#167942=CARTESIAN_POINT('',(-25.9755818100144,13.685332996396,37.7500000000001));
#167943=CARTESIAN_POINT('',(-25.7499999999999,13.685332996396,34.0244181899855));
#167944=CARTESIAN_POINT('Origin',(-25.7499999999999,13.685332996396,34.2500000000001));
#167945=CARTESIAN_POINT('',(-22.2499999999999,13.685332996396,34.0244181899855));
#167946=CARTESIAN_POINT('',(-25.7499999999999,13.685332996396,34.0244181899855));
#167947=CARTESIAN_POINT('',(-22.0244181899853,13.685332996396,34.2500000000001));
#167948=CARTESIAN_POINT('Origin',(-22.2499999999999,13.685332996396,34.2500000000001));
#167949=CARTESIAN_POINT('',(-22.0244181899853,13.685332996396,36.7140857756461));
#167950=CARTESIAN_POINT('',(-22.0244181899853,13.685332996396,37.7500000000001));
#167951=CARTESIAN_POINT('Ctrl Pts',(-22.0244181899853,13.685332996396,36.7140857763058));
#167952=CARTESIAN_POINT('Ctrl Pts',(-22.0244182164864,13.685332997209,36.7540848772451));
#167953=CARTESIAN_POINT('Ctrl Pts',(-22.0353025785804,13.685332996396,36.7938641217928));
#167954=CARTESIAN_POINT('Ctrl Pts',(-22.055347185705,13.685332996396,36.8280838947682));
#167955=CARTESIAN_POINT('Ctrl Pts',(-22.0753917928296,13.685332996396,36.8623036677436));
#167956=CARTESIAN_POINT('Ctrl Pts',(-22.1045899064316,13.685332996396,36.8910796084173));
#167957=CARTESIAN_POINT('Ctrl Pts',(-22.1393364629773,13.685332996396,36.9106359969256));
#167958=CARTESIAN_POINT('Ctrl Pts',(-22.1740830195229,13.685332996396,36.9301923854339));
#167959=CARTESIAN_POINT('Ctrl Pts',(-22.2141206541724,13.685332996396,36.940254605874));
#167960=CARTESIAN_POINT('Ctrl Pts',(-22.2536952105403,13.685332996396,36.9396050279049));
#167961=CARTESIAN_POINT('Ctrl Pts',(-22.2932697669082,13.685332996396,36.9389554499357));
#167962=CARTESIAN_POINT('Ctrl Pts',(-22.3330056926633,13.685332996396,36.9275326108777));
#167963=CARTESIAN_POINT('Ctrl Pts',(-22.3669540816249,13.685332996396,36.9069587811207));
#167964=CARTESIAN_POINT('',(-13.8222130546553,13.685332996396,40.8821558584253));
#167965=CARTESIAN_POINT('',(-10.3038983695314,13.685332996396,41.9074446817177));
#167966=CARTESIAN_POINT('Origin',(0.,13.685332996396,0.));
#167967=CARTESIAN_POINT('',(-13.9755818100144,13.685332996396,40.6684316106888));
#167968=CARTESIAN_POINT('Ctrl Pts',(-13.8222130546566,13.6853329963961,
40.8821558584273));
#167969=CARTESIAN_POINT('Ctrl Pts',(-13.8669060182703,13.685332996396,40.8670451246226));
#167970=CARTESIAN_POINT('Ctrl Pts',(-13.9061001212849,13.685332996396,40.8378863014117));
#167971=CARTESIAN_POINT('Ctrl Pts',(-13.933384700635,13.685332996396,40.7997959829942));
#167972=CARTESIAN_POINT('Ctrl Pts',(-13.9606692799851,13.685332996396,40.7617056645766));
#167973=CARTESIAN_POINT('Ctrl Pts',(-13.975581684507,13.685333000624,40.7153716660836));
#167974=CARTESIAN_POINT('Ctrl Pts',(-13.9755818100144,13.685332996396,40.6684318962848));
#167975=CARTESIAN_POINT('',(-13.9755818100144,13.685332996396,40.2500000000001));
#167976=CARTESIAN_POINT('',(-13.9755818100144,13.685332996396,43.7500000000001));
#167977=CARTESIAN_POINT('',(-13.7499999999999,13.685332996396,40.0244181899855));
#167978=CARTESIAN_POINT('Origin',(-13.7499999999999,13.685332996396,40.2500000000001));
#167979=CARTESIAN_POINT('',(-10.2499999999999,13.685332996396,40.0244181899855));
#167980=CARTESIAN_POINT('',(-13.7499999999999,13.685332996396,40.0244181899855));
#167981=CARTESIAN_POINT('',(-10.0244181899853,13.685332996396,40.25));
#167982=CARTESIAN_POINT('Origin',(-10.2499999999999,13.685332996396,40.25));
#167983=CARTESIAN_POINT('',(-10.0244181899856,13.685332996396,41.6884060514864));
#167984=CARTESIAN_POINT('',(-10.0244181899853,13.685332996396,43.75));
#167985=CARTESIAN_POINT('Ctrl Pts',(-10.0244181899862,13.685332996396,41.6884062733935));
#167986=CARTESIAN_POINT('Ctrl Pts',(-10.0244183936535,13.6853329939054,
41.7571033670528));
#167987=CARTESIAN_POINT('Ctrl Pts',(-10.0575127410173,13.685332996396,41.824207251865));
#167988=CARTESIAN_POINT('Ctrl Pts',(-10.1109828206469,13.685332996396,41.8660442416265));
#167989=CARTESIAN_POINT('Ctrl Pts',(-10.1644529002765,13.685332996396,41.9078812313879));
#167990=CARTESIAN_POINT('Ctrl Pts',(-10.2374931520763,13.685332996396,41.9237717267708));
#167991=CARTESIAN_POINT('Ctrl Pts',(-10.3038983695314,13.685332996396,41.9074446817177));
#167992=CARTESIAN_POINT('',(-7.79068519860857,13.685332996396,42.4465483343115));
#167993=CARTESIAN_POINT('',(-4.27237051348462,13.685332996396,42.9435803299674));
#167994=CARTESIAN_POINT('Origin',(0.,13.685332996396,0.));
#167995=CARTESIAN_POINT('',(-7.9755818100144,13.685332996396,42.2246586690629));
#167996=CARTESIAN_POINT('Ctrl Pts',(-7.79068519860858,13.685332996396,42.4465483343115));
#167997=CARTESIAN_POINT('Ctrl Pts',(-7.8425286900268,13.685332996396,42.4370329095607));
#167998=CARTESIAN_POINT('Ctrl Pts',(-7.88965581112115,13.685332996396,42.4094382707245));
#167999=CARTESIAN_POINT('Ctrl Pts',(-7.9233008284195,13.685332996396,42.3690613155704));
#168000=CARTESIAN_POINT('Ctrl Pts',(-7.95694584571786,13.685332996396,42.3286843604163));
#168001=CARTESIAN_POINT('Ctrl Pts',(-7.97558166976746,13.68533299838,42.2771387938982));
#168002=CARTESIAN_POINT('Ctrl Pts',(-7.9755818100144,13.685332996396,42.2246587886425));
#168003=CARTESIAN_POINT('',(-7.9755818100144,13.685332996396,40.25));
#168004=CARTESIAN_POINT('',(-7.97558181001439,13.685332996396,43.75));
#168005=CARTESIAN_POINT('',(-7.74999999999986,13.685332996396,40.0244181899855));
#168006=CARTESIAN_POINT('Origin',(-7.74999999999986,13.685332996396,40.25));
#168007=CARTESIAN_POINT('',(-4.24999999999986,13.685332996396,40.0244181899855));
#168008=CARTESIAN_POINT('',(-7.74999999999986,13.685332996396,40.0244181899855));
#168009=CARTESIAN_POINT('',(-4.02441818998531,13.685332996396,40.25));
#168010=CARTESIAN_POINT('Origin',(-4.24999999999986,13.685332996396,40.25));
#168011=CARTESIAN_POINT('',(-4.0244181899853,13.685332996396,42.7191142651735));
#168012=CARTESIAN_POINT('',(-4.0244181899853,13.685332996396,43.75));
#168013=CARTESIAN_POINT('Ctrl Pts',(-4.0244181899853,13.6853329963959,42.7191142657048));
#168014=CARTESIAN_POINT('Ctrl Pts',(-4.02441834955106,13.6853330085331,
42.7820645507904));
#168015=CARTESIAN_POINT('Ctrl Pts',(-4.05229847698763,13.6853329963961,
42.8444249780521));
#168016=CARTESIAN_POINT('Ctrl Pts',(-4.09862612970788,13.6853329963961,
42.8863523357132));
#168017=CARTESIAN_POINT('Ctrl Pts',(-4.14495378242814,13.6853329963961,
42.9282796933743));
#168018=CARTESIAN_POINT('Ctrl Pts',(-4.20983662577239,13.6853329963961,
42.9498015322778));
#168019=CARTESIAN_POINT('Ctrl Pts',(-4.27237051348462,13.685332996396,42.9435803299674));
#168020=CARTESIAN_POINT('',(-25.7499999999999,13.685332996396,31.9755818100146));
#168021=CARTESIAN_POINT('',(-25.9755818100144,13.685332996396,31.7500000000001));
#168022=CARTESIAN_POINT('Origin',(-25.7499999999999,13.685332996396,31.7500000000001));
#168023=CARTESIAN_POINT('',(-25.9755818100145,13.685332996396,28.2500000000001));
#168024=CARTESIAN_POINT('',(-25.9755818100144,13.685332996396,31.7500000000001));
#168025=CARTESIAN_POINT('',(-25.7499999999999,13.685332996396,28.0244181899855));
#168026=CARTESIAN_POINT('Origin',(-25.7499999999999,13.685332996396,28.2500000000001));
#168027=CARTESIAN_POINT('',(-22.2499999999999,13.685332996396,28.0244181899855));
#168028=CARTESIAN_POINT('',(-25.7499999999999,13.685332996396,28.0244181899855));
#168029=CARTESIAN_POINT('',(-22.0244181899854,13.685332996396,28.2500000000001));
#168030=CARTESIAN_POINT('Origin',(-22.2499999999999,13.685332996396,28.2500000000001));
#168031=CARTESIAN_POINT('',(-22.0244181899853,13.685332996396,31.7500000000001));
#168032=CARTESIAN_POINT('',(-22.0244181899853,13.685332996396,31.7500000000001));
#168033=CARTESIAN_POINT('',(-22.2499999999999,13.685332996396,31.9755818100146));
#168034=CARTESIAN_POINT('Origin',(-22.2499999999999,13.685332996396,31.7500000000001));
#168035=CARTESIAN_POINT('',(-25.7499999999999,13.685332996396,31.9755818100146));
#168036=CARTESIAN_POINT('',(-19.7499999999999,13.685332996396,25.9755818100146));
#168037=CARTESIAN_POINT('',(-19.9755818100145,13.685332996396,25.7500000000001));
#168038=CARTESIAN_POINT('Origin',(-19.7499999999999,13.685332996396,25.7500000000001));
#168039=CARTESIAN_POINT('',(-19.9755818100145,13.685332996396,22.2500000000001));
#168040=CARTESIAN_POINT('',(-19.9755818100145,13.685332996396,25.7500000000001));
#168041=CARTESIAN_POINT('',(-19.7499999999999,13.685332996396,22.0244181899855));
#168042=CARTESIAN_POINT('Origin',(-19.7499999999999,13.685332996396,22.2500000000001));
#168043=CARTESIAN_POINT('',(-16.2499999999999,13.685332996396,22.0244181899855));
#168044=CARTESIAN_POINT('',(-19.7499999999999,13.685332996396,22.0244181899855));
#168045=CARTESIAN_POINT('',(-16.0244181899854,13.685332996396,22.2500000000001));
#168046=CARTESIAN_POINT('Origin',(-16.2499999999999,13.685332996396,22.2500000000001));
#168047=CARTESIAN_POINT('',(-16.0244181899854,13.685332996396,25.7500000000001));
#168048=CARTESIAN_POINT('',(-16.0244181899854,13.685332996396,25.7500000000001));
#168049=CARTESIAN_POINT('',(-16.2499999999999,13.685332996396,25.9755818100146));
#168050=CARTESIAN_POINT('Origin',(-16.2499999999999,13.685332996396,25.7500000000001));
#168051=CARTESIAN_POINT('',(-19.7499999999999,13.685332996396,25.9755818100146));
#168052=CARTESIAN_POINT('',(-19.7499999999999,13.685332996396,37.9755818100146));
#168053=CARTESIAN_POINT('',(-19.9755818100144,13.685332996396,37.7500000000001));
#168054=CARTESIAN_POINT('Origin',(-19.7499999999999,13.685332996396,37.7500000000001));
#168055=CARTESIAN_POINT('',(-19.9755818100144,13.685332996396,34.2500000000001));
#168056=CARTESIAN_POINT('',(-19.9755818100144,13.685332996396,37.7500000000001));
#168057=CARTESIAN_POINT('',(-19.7499999999999,13.685332996396,34.0244181899855));
#168058=CARTESIAN_POINT('Origin',(-19.7499999999999,13.685332996396,34.2500000000001));
#168059=CARTESIAN_POINT('',(-16.2499999999999,13.685332996396,34.0244181899855));
#168060=CARTESIAN_POINT('',(-19.7499999999999,13.685332996396,34.0244181899855));
#168061=CARTESIAN_POINT('',(-16.0244181899853,13.685332996396,34.2500000000001));
#168062=CARTESIAN_POINT('Origin',(-16.2499999999999,13.685332996396,34.2500000000001));
#168063=CARTESIAN_POINT('',(-16.0244181899853,13.685332996396,37.7500000000001));
#168064=CARTESIAN_POINT('',(-16.0244181899853,13.685332996396,37.7500000000001));
#168065=CARTESIAN_POINT('',(-16.2499999999999,13.685332996396,37.9755818100146));
#168066=CARTESIAN_POINT('Origin',(-16.2499999999999,13.685332996396,37.7500000000001));
#168067=CARTESIAN_POINT('',(-19.7499999999999,13.685332996396,37.9755818100146));
#168068=CARTESIAN_POINT('',(-19.7499999999999,13.685332996396,31.9755818100146));
#168069=CARTESIAN_POINT('',(-19.9755818100144,13.685332996396,31.7500000000001));
#168070=CARTESIAN_POINT('Origin',(-19.7499999999999,13.685332996396,31.7500000000001));
#168071=CARTESIAN_POINT('',(-19.9755818100145,13.685332996396,28.2500000000001));
#168072=CARTESIAN_POINT('',(-19.9755818100144,13.685332996396,31.7500000000001));
#168073=CARTESIAN_POINT('',(-19.7499999999999,13.685332996396,28.0244181899855));
#168074=CARTESIAN_POINT('Origin',(-19.7499999999999,13.685332996396,28.2500000000001));
#168075=CARTESIAN_POINT('',(-16.2499999999999,13.685332996396,28.0244181899855));
#168076=CARTESIAN_POINT('',(-19.7499999999999,13.685332996396,28.0244181899855));
#168077=CARTESIAN_POINT('',(-16.0244181899854,13.685332996396,28.25));
#168078=CARTESIAN_POINT('Origin',(-16.2499999999999,13.685332996396,28.25));
#168079=CARTESIAN_POINT('',(-16.0244181899853,13.685332996396,31.7500000000001));
#168080=CARTESIAN_POINT('',(-16.0244181899853,13.685332996396,31.7500000000001));
#168081=CARTESIAN_POINT('',(-16.2499999999999,13.685332996396,31.9755818100146));
#168082=CARTESIAN_POINT('Origin',(-16.2499999999999,13.685332996396,31.7500000000001));
#168083=CARTESIAN_POINT('',(-19.7499999999999,13.685332996396,31.9755818100146));
#168084=CARTESIAN_POINT('',(-13.7499999999999,13.685332996396,19.9755818100146));
#168085=CARTESIAN_POINT('',(-13.9755818100145,13.685332996396,19.7500000000001));
#168086=CARTESIAN_POINT('Origin',(-13.7499999999999,13.685332996396,19.7500000000001));
#168087=CARTESIAN_POINT('',(-13.9755818100145,13.685332996396,16.25));
#168088=CARTESIAN_POINT('',(-13.9755818100145,13.685332996396,19.7500000000001));
#168089=CARTESIAN_POINT('',(-13.7499999999999,13.685332996396,16.0244181899855));
#168090=CARTESIAN_POINT('Origin',(-13.7499999999999,13.685332996396,16.25));
#168091=CARTESIAN_POINT('',(-10.2499999999999,13.685332996396,16.0244181899855));
#168092=CARTESIAN_POINT('',(-13.7499999999999,13.685332996396,16.0244181899855));
#168093=CARTESIAN_POINT('',(-10.0244181899854,13.685332996396,16.25));
#168094=CARTESIAN_POINT('Origin',(-10.2499999999999,13.685332996396,16.25));
#168095=CARTESIAN_POINT('',(-10.0244181899854,13.685332996396,19.75));
#168096=CARTESIAN_POINT('',(-10.0244181899854,13.685332996396,19.75));
#168097=CARTESIAN_POINT('',(-10.2499999999999,13.685332996396,19.9755818100146));
#168098=CARTESIAN_POINT('Origin',(-10.2499999999999,13.685332996396,19.75));
#168099=CARTESIAN_POINT('',(-13.7499999999999,13.685332996396,19.9755818100146));
#168100=CARTESIAN_POINT('',(-13.7499999999999,13.685332996396,25.9755818100146));
#168101=CARTESIAN_POINT('',(-13.9755818100145,13.685332996396,25.75));
#168102=CARTESIAN_POINT('Origin',(-13.7499999999999,13.685332996396,25.75));
#168103=CARTESIAN_POINT('',(-13.9755818100145,13.685332996396,22.25));
#168104=CARTESIAN_POINT('',(-13.9755818100145,13.685332996396,25.75));
#168105=CARTESIAN_POINT('',(-13.7499999999999,13.685332996396,22.0244181899855));
#168106=CARTESIAN_POINT('Origin',(-13.7499999999999,13.685332996396,22.25));
#168107=CARTESIAN_POINT('',(-10.2499999999999,13.685332996396,22.0244181899855));
#168108=CARTESIAN_POINT('',(-13.7499999999999,13.685332996396,22.0244181899855));
#168109=CARTESIAN_POINT('',(-10.0244181899854,13.685332996396,22.25));
#168110=CARTESIAN_POINT('Origin',(-10.2499999999999,13.685332996396,22.25));
#168111=CARTESIAN_POINT('',(-10.0244181899854,13.685332996396,25.75));
#168112=CARTESIAN_POINT('',(-10.0244181899854,13.685332996396,25.75));
#168113=CARTESIAN_POINT('',(-10.2499999999999,13.685332996396,25.9755818100146));
#168114=CARTESIAN_POINT('Origin',(-10.2499999999999,13.685332996396,25.75));
#168115=CARTESIAN_POINT('',(-13.7499999999999,13.685332996396,25.9755818100146));
#168116=CARTESIAN_POINT('',(-13.7499999999999,13.685332996396,37.9755818100146));
#168117=CARTESIAN_POINT('',(-13.9755818100144,13.685332996396,37.7500000000001));
#168118=CARTESIAN_POINT('Origin',(-13.7499999999999,13.685332996396,37.7500000000001));
#168119=CARTESIAN_POINT('',(-13.9755818100144,13.685332996396,34.25));
#168120=CARTESIAN_POINT('',(-13.9755818100144,13.685332996396,37.7500000000001));
#168121=CARTESIAN_POINT('',(-13.7499999999999,13.685332996396,34.0244181899855));
#168122=CARTESIAN_POINT('Origin',(-13.7499999999999,13.685332996396,34.25));
#168123=CARTESIAN_POINT('',(-10.2499999999999,13.685332996396,34.0244181899855));
#168124=CARTESIAN_POINT('',(-13.7499999999999,13.685332996396,34.0244181899855));
#168125=CARTESIAN_POINT('',(-10.0244181899853,13.685332996396,34.25));
#168126=CARTESIAN_POINT('Origin',(-10.2499999999999,13.685332996396,34.25));
#168127=CARTESIAN_POINT('',(-10.0244181899853,13.685332996396,37.75));
#168128=CARTESIAN_POINT('',(-10.0244181899853,13.685332996396,37.75));
#168129=CARTESIAN_POINT('',(-10.2499999999999,13.685332996396,37.9755818100146));
#168130=CARTESIAN_POINT('Origin',(-10.2499999999999,13.685332996396,37.75));
#168131=CARTESIAN_POINT('',(-13.7499999999999,13.685332996396,37.9755818100146));
#168132=CARTESIAN_POINT('',(-13.7499999999999,13.685332996396,31.9755818100146));
#168133=CARTESIAN_POINT('',(-13.9755818100144,13.685332996396,31.75));
#168134=CARTESIAN_POINT('Origin',(-13.7499999999999,13.685332996396,31.75));
#168135=CARTESIAN_POINT('',(-13.9755818100144,13.685332996396,28.25));
#168136=CARTESIAN_POINT('',(-13.9755818100144,13.685332996396,31.75));
#168137=CARTESIAN_POINT('',(-13.7499999999999,13.685332996396,28.0244181899855));
#168138=CARTESIAN_POINT('Origin',(-13.7499999999999,13.685332996396,28.25));
#168139=CARTESIAN_POINT('',(-10.2499999999999,13.685332996396,28.0244181899855));
#168140=CARTESIAN_POINT('',(-13.7499999999999,13.685332996396,28.0244181899855));
#168141=CARTESIAN_POINT('',(-10.0244181899854,13.685332996396,28.25));
#168142=CARTESIAN_POINT('Origin',(-10.2499999999999,13.685332996396,28.25));
#168143=CARTESIAN_POINT('',(-10.0244181899853,13.685332996396,31.75));
#168144=CARTESIAN_POINT('',(-10.0244181899853,13.685332996396,31.75));
#168145=CARTESIAN_POINT('',(-10.2499999999999,13.685332996396,31.9755818100146));
#168146=CARTESIAN_POINT('Origin',(-10.2499999999999,13.685332996396,31.75));
#168147=CARTESIAN_POINT('',(-13.7499999999999,13.685332996396,31.9755818100146));
#168148=CARTESIAN_POINT('',(-7.74999999999995,13.685332996396,13.9755818100146));
#168149=CARTESIAN_POINT('',(-7.9755818100145,13.685332996396,13.75));
#168150=CARTESIAN_POINT('Origin',(-7.74999999999995,13.685332996396,13.75));
#168151=CARTESIAN_POINT('',(-7.97558181001451,13.685332996396,10.25));
#168152=CARTESIAN_POINT('',(-7.9755818100145,13.685332996396,13.75));
#168153=CARTESIAN_POINT('',(-7.74999999999996,13.685332996396,10.0244181899855));
#168154=CARTESIAN_POINT('Origin',(-7.74999999999996,13.685332996396,10.25));
#168155=CARTESIAN_POINT('',(-4.24999999999997,13.685332996396,10.0244181899855));
#168156=CARTESIAN_POINT('',(-7.74999999999996,13.685332996396,10.0244181899855));
#168157=CARTESIAN_POINT('',(-4.02441818998542,13.685332996396,10.25));
#168158=CARTESIAN_POINT('Origin',(-4.24999999999996,13.685332996396,10.25));
#168159=CARTESIAN_POINT('',(-4.02441818998541,13.685332996396,13.75));
#168160=CARTESIAN_POINT('',(-4.02441818998541,13.685332996396,13.75));
#168161=CARTESIAN_POINT('',(-4.24999999999995,13.685332996396,13.9755818100146));
#168162=CARTESIAN_POINT('Origin',(-4.24999999999995,13.685332996396,13.75));
#168163=CARTESIAN_POINT('',(-7.74999999999995,13.685332996396,13.9755818100146));
#168164=CARTESIAN_POINT('',(-7.74999999999993,13.685332996396,19.9755818100146));
#168165=CARTESIAN_POINT('',(-7.97558181001448,13.685332996396,19.75));
#168166=CARTESIAN_POINT('Origin',(-7.74999999999993,13.685332996396,19.75));
#168167=CARTESIAN_POINT('',(-7.97558181001449,13.685332996396,16.25));
#168168=CARTESIAN_POINT('',(-7.97558181001448,13.685332996396,19.75));
#168169=CARTESIAN_POINT('',(-7.74999999999994,13.685332996396,16.0244181899855));
#168170=CARTESIAN_POINT('Origin',(-7.74999999999994,13.685332996396,16.25));
#168171=CARTESIAN_POINT('',(-4.24999999999994,13.685332996396,16.0244181899855));
#168172=CARTESIAN_POINT('',(-7.74999999999994,13.685332996396,16.0244181899855));
#168173=CARTESIAN_POINT('',(-4.0244181899854,13.685332996396,16.25));
#168174=CARTESIAN_POINT('Origin',(-4.24999999999994,13.685332996396,16.25));
#168175=CARTESIAN_POINT('',(-4.02441818998538,13.685332996396,19.75));
#168176=CARTESIAN_POINT('',(-4.02441818998538,13.685332996396,19.75));
#168177=CARTESIAN_POINT('',(-4.24999999999993,13.685332996396,19.9755818100146));
#168178=CARTESIAN_POINT('Origin',(-4.24999999999993,13.685332996396,19.75));
#168179=CARTESIAN_POINT('',(-7.74999999999993,13.685332996396,19.9755818100146));
#168180=CARTESIAN_POINT('',(-7.74999999999991,13.685332996396,25.9755818100146));
#168181=CARTESIAN_POINT('',(-7.97558181001446,13.685332996396,25.75));
#168182=CARTESIAN_POINT('Origin',(-7.74999999999991,13.685332996396,25.75));
#168183=CARTESIAN_POINT('',(-7.97558181001447,13.685332996396,22.25));
#168184=CARTESIAN_POINT('',(-7.97558181001446,13.685332996396,25.75));
#168185=CARTESIAN_POINT('',(-7.74999999999992,13.685332996396,22.0244181899855));
#168186=CARTESIAN_POINT('Origin',(-7.74999999999992,13.685332996396,22.25));
#168187=CARTESIAN_POINT('',(-4.24999999999992,13.685332996396,22.0244181899855));
#168188=CARTESIAN_POINT('',(-7.74999999999992,13.685332996396,22.0244181899855));
#168189=CARTESIAN_POINT('',(-4.02441818998538,13.685332996396,22.25));
#168190=CARTESIAN_POINT('Origin',(-4.24999999999992,13.685332996396,22.25));
#168191=CARTESIAN_POINT('',(-4.02441818998536,13.685332996396,25.75));
#168192=CARTESIAN_POINT('',(-4.02441818998536,13.685332996396,25.75));
#168193=CARTESIAN_POINT('',(-4.24999999999991,13.685332996396,25.9755818100146));
#168194=CARTESIAN_POINT('Origin',(-4.24999999999991,13.685332996396,25.75));
#168195=CARTESIAN_POINT('',(-7.74999999999991,13.685332996396,25.9755818100146));
#168196=CARTESIAN_POINT('',(-7.74999999999987,13.685332996396,37.9755818100146));
#168197=CARTESIAN_POINT('',(-7.97558181001441,13.685332996396,37.75));
#168198=CARTESIAN_POINT('Origin',(-7.74999999999987,13.685332996396,37.75));
#168199=CARTESIAN_POINT('',(-7.97558181001443,13.685332996396,34.25));
#168200=CARTESIAN_POINT('',(-7.97558181001441,13.685332996396,37.75));
#168201=CARTESIAN_POINT('',(-7.74999999999988,13.685332996396,34.0244181899855));
#168202=CARTESIAN_POINT('Origin',(-7.74999999999988,13.685332996396,34.25));
#168203=CARTESIAN_POINT('',(-4.24999999999988,13.685332996396,34.0244181899855));
#168204=CARTESIAN_POINT('',(-7.74999999999988,13.685332996396,34.0244181899855));
#168205=CARTESIAN_POINT('',(-4.02441818998533,13.685332996396,34.25));
#168206=CARTESIAN_POINT('Origin',(-4.24999999999988,13.685332996396,34.25));
#168207=CARTESIAN_POINT('',(-4.02441818998532,13.685332996396,37.75));
#168208=CARTESIAN_POINT('',(-4.02441818998532,13.685332996396,37.75));
#168209=CARTESIAN_POINT('',(-4.24999999999987,13.685332996396,37.9755818100146));
#168210=CARTESIAN_POINT('Origin',(-4.24999999999987,13.685332996396,37.75));
#168211=CARTESIAN_POINT('',(-7.74999999999987,13.685332996396,37.9755818100146));
#168212=CARTESIAN_POINT('',(-7.74999999999989,13.685332996396,31.9755818100146));
#168213=CARTESIAN_POINT('',(-7.97558181001444,13.685332996396,31.75));
#168214=CARTESIAN_POINT('Origin',(-7.74999999999989,13.685332996396,31.75));
#168215=CARTESIAN_POINT('',(-7.97558181001444,13.685332996396,28.25));
#168216=CARTESIAN_POINT('',(-7.97558181001444,13.685332996396,31.75));
#168217=CARTESIAN_POINT('',(-7.7499999999999,13.685332996396,28.0244181899855));
#168218=CARTESIAN_POINT('Origin',(-7.7499999999999,13.685332996396,28.25));
#168219=CARTESIAN_POINT('',(-4.2499999999999,13.685332996396,28.0244181899855));
#168220=CARTESIAN_POINT('',(-7.7499999999999,13.685332996396,28.0244181899855));
#168221=CARTESIAN_POINT('',(-4.02441818998535,13.685332996396,28.25));
#168222=CARTESIAN_POINT('Origin',(-4.2499999999999,13.685332996396,28.25));
#168223=CARTESIAN_POINT('',(-4.02441818998534,13.685332996396,31.75));
#168224=CARTESIAN_POINT('',(-4.02441818998534,13.685332996396,31.75));
#168225=CARTESIAN_POINT('',(-4.24999999999989,13.685332996396,31.9755818100146));
#168226=CARTESIAN_POINT('Origin',(-4.24999999999989,13.685332996396,31.75));
#168227=CARTESIAN_POINT('',(-7.74999999999989,13.685332996396,31.9755818100146));
#168228=CARTESIAN_POINT('',(25.8852687667491,13.685332996396,34.5305242102407));
#168229=CARTESIAN_POINT('',(22.3669540816252,13.685332996396,36.9069587811205));
#168230=CARTESIAN_POINT('Origin',(0.,13.685332996396,0.));
#168231=CARTESIAN_POINT('',(22.0244181899856,13.685332996396,36.7140857756459));
#168232=CARTESIAN_POINT('Ctrl Pts',(22.0244181899856,13.685332996396,36.7140857763057));
#168233=CARTESIAN_POINT('Ctrl Pts',(22.0244182164866,13.685332997209,36.754084877245));
#168234=CARTESIAN_POINT('Ctrl Pts',(22.0353025785807,13.685332996396,36.7938641217926));
#168235=CARTESIAN_POINT('Ctrl Pts',(22.0553471857053,13.685332996396,36.828083894768));
#168236=CARTESIAN_POINT('Ctrl Pts',(22.0753917928299,13.685332996396,36.8623036677434));
#168237=CARTESIAN_POINT('Ctrl Pts',(22.1045899064319,13.685332996396,36.8910796084172));
#168238=CARTESIAN_POINT('Ctrl Pts',(22.1393364629775,13.685332996396,36.9106359969254));
#168239=CARTESIAN_POINT('Ctrl Pts',(22.1740830195231,13.685332996396,36.9301923854337));
#168240=CARTESIAN_POINT('Ctrl Pts',(22.2141206541727,13.685332996396,36.9402546058739));
#168241=CARTESIAN_POINT('Ctrl Pts',(22.2536952105406,13.685332996396,36.9396050279047));
#168242=CARTESIAN_POINT('Ctrl Pts',(22.2932697669084,13.685332996396,36.9389554499356));
#168243=CARTESIAN_POINT('Ctrl Pts',(22.3330056926636,13.685332996396,36.9275326108775));
#168244=CARTESIAN_POINT('Ctrl Pts',(22.3669540816252,13.685332996396,36.9069587811205));
#168245=CARTESIAN_POINT('',(22.0244181899856,13.685332996396,34.2499999999999));
#168246=CARTESIAN_POINT('',(22.0244181899856,13.685332996396,37.7499999999999));
#168247=CARTESIAN_POINT('',(22.2500000000001,13.685332996396,34.0244181899854));
#168248=CARTESIAN_POINT('Origin',(22.2500000000001,13.685332996396,34.2499999999999));
#168249=CARTESIAN_POINT('',(25.7500000000001,13.685332996396,34.0244181899854));
#168250=CARTESIAN_POINT('',(25.7500000000001,13.685332996396,34.0244181899854));
#168251=CARTESIAN_POINT('',(25.9755818100147,13.685332996396,34.2499999999999));
#168252=CARTESIAN_POINT('Origin',(25.7500000000001,13.685332996396,34.2499999999999));
#168253=CARTESIAN_POINT('',(25.9755818100147,13.685332996396,34.3499698402955));
#168254=CARTESIAN_POINT('',(25.9755818100147,13.685332996396,37.7499999999999));
#168255=CARTESIAN_POINT('Ctrl Pts',(25.8852687667491,13.685332996396,34.5305242102407));
#168256=CARTESIAN_POINT('Ctrl Pts',(25.8992989946566,13.685332996396,34.5200066253866));
#168257=CARTESIAN_POINT('Ctrl Pts',(25.9120225523631,13.6853329963987,34.5078548784222));
#168258=CARTESIAN_POINT('Ctrl Pts',(25.9342960856018,13.6853329963987,34.4809893576981));
#168259=CARTESIAN_POINT('Ctrl Pts',(25.9438181609828,13.6853329963987,34.466368375195));
#168260=CARTESIAN_POINT('Ctrl Pts',(25.9593662277638,13.6853329963987,34.4352835467233));
#168261=CARTESIAN_POINT('Ctrl Pts',(25.9653611322791,13.6853329963987,34.4188691485231));
#168262=CARTESIAN_POINT('Ctrl Pts',(25.9734915116201,13.6853329963987,34.3849307012327));
#168263=CARTESIAN_POINT('Ctrl Pts',(25.9755817632063,13.685332996396,34.3674804919031));
#168264=CARTESIAN_POINT('Ctrl Pts',(25.9755818100147,13.685332996396,34.3499700010594));
#168265=CARTESIAN_POINT('',(13.8222130546556,13.685332996396,40.8821558584252));
#168266=CARTESIAN_POINT('',(10.3038983695317,13.685332996396,41.9074446817176));
#168267=CARTESIAN_POINT('Origin',(0.,13.685332996396,0.));
#168268=CARTESIAN_POINT('',(10.0244181899859,13.685332996396,41.6884060514863));
#168269=CARTESIAN_POINT('Ctrl Pts',(10.0244181899865,13.685332996396,41.6884062733934));
#168270=CARTESIAN_POINT('Ctrl Pts',(10.0244183936538,13.6853329939054,41.7571033670528));
#168271=CARTESIAN_POINT('Ctrl Pts',(10.0575127410176,13.685332996396,41.8242072518649));
#168272=CARTESIAN_POINT('Ctrl Pts',(10.1109828206472,13.685332996396,41.8660442416264));
#168273=CARTESIAN_POINT('Ctrl Pts',(10.1644529002768,13.685332996396,41.9078812313879));
#168274=CARTESIAN_POINT('Ctrl Pts',(10.2374931520766,13.685332996396,41.9237717267707));
#168275=CARTESIAN_POINT('Ctrl Pts',(10.3038983695317,13.685332996396,41.9074446817176));
#168276=CARTESIAN_POINT('',(10.0244181899856,13.685332996396,40.25));
#168277=CARTESIAN_POINT('',(10.0244181899856,13.685332996396,43.75));
#168278=CARTESIAN_POINT('',(10.2500000000001,13.685332996396,40.0244181899854));
#168279=CARTESIAN_POINT('Origin',(10.2500000000001,13.685332996396,40.25));
#168280=CARTESIAN_POINT('',(13.7500000000001,13.685332996396,40.0244181899854));
#168281=CARTESIAN_POINT('',(13.7500000000001,13.685332996396,40.0244181899854));
#168282=CARTESIAN_POINT('',(13.9755818100147,13.685332996396,40.25));
#168283=CARTESIAN_POINT('Origin',(13.7500000000001,13.685332996396,40.25));
#168284=CARTESIAN_POINT('',(13.9755818100147,13.685332996396,40.6684316106887));
#168285=CARTESIAN_POINT('',(13.9755818100147,13.685332996396,43.75));
#168286=CARTESIAN_POINT('Ctrl Pts',(13.8222130546569,13.6853329963961,40.8821558584272));
#168287=CARTESIAN_POINT('Ctrl Pts',(13.8669060182706,13.685332996396,40.8670451246225));
#168288=CARTESIAN_POINT('Ctrl Pts',(13.9061001212852,13.685332996396,40.8378863014116));
#168289=CARTESIAN_POINT('Ctrl Pts',(13.9333847006353,13.685332996396,40.7997959829941));
#168290=CARTESIAN_POINT('Ctrl Pts',(13.9606692799853,13.685332996396,40.7617056645765));
#168291=CARTESIAN_POINT('Ctrl Pts',(13.9755816845073,13.685333000624,40.7153716660835));
#168292=CARTESIAN_POINT('Ctrl Pts',(13.9755818100147,13.685332996396,40.6684318962847));
#168293=CARTESIAN_POINT('',(7.79068519860886,13.685332996396,42.4465483343114));
#168294=CARTESIAN_POINT('',(4.27237051348492,13.685332996396,42.9435803299674));
#168295=CARTESIAN_POINT('Origin',(0.,13.685332996396,0.));
#168296=CARTESIAN_POINT('',(4.0244181899856,13.685332996396,42.7191142651735));
#168297=CARTESIAN_POINT('Ctrl Pts',(4.0244181899856,13.6853329963959,42.7191142657048));
#168298=CARTESIAN_POINT('Ctrl Pts',(4.02441834955135,13.6853330085331,42.7820645507904));
#168299=CARTESIAN_POINT('Ctrl Pts',(4.05229847698793,13.6853329963961,42.8444249780521));
#168300=CARTESIAN_POINT('Ctrl Pts',(4.09862612970818,13.6853329963961,42.8863523357132));
#168301=CARTESIAN_POINT('Ctrl Pts',(4.14495378242843,13.6853329963961,42.9282796933742));
#168302=CARTESIAN_POINT('Ctrl Pts',(4.20983662577269,13.6853329963961,42.9498015322778));
#168303=CARTESIAN_POINT('Ctrl Pts',(4.27237051348492,13.685332996396,42.9435803299674));
#168304=CARTESIAN_POINT('',(4.02441818998559,13.685332996396,40.25));
#168305=CARTESIAN_POINT('',(4.02441818998561,13.685332996396,43.75));
#168306=CARTESIAN_POINT('',(4.25000000000014,13.685332996396,40.0244181899854));
#168307=CARTESIAN_POINT('Origin',(4.25000000000014,13.685332996396,40.25));
#168308=CARTESIAN_POINT('',(7.75000000000014,13.685332996396,40.0244181899854));
#168309=CARTESIAN_POINT('',(7.75000000000014,13.685332996396,40.0244181899854));
#168310=CARTESIAN_POINT('',(7.97558181001469,13.685332996396,40.25));
#168311=CARTESIAN_POINT('Origin',(7.75000000000014,13.685332996396,40.25));
#168312=CARTESIAN_POINT('',(7.97558181001469,13.685332996396,42.2246586690629));
#168313=CARTESIAN_POINT('',(7.9755818100147,13.685332996396,43.75));
#168314=CARTESIAN_POINT('Ctrl Pts',(7.79068519860887,13.685332996396,42.4465483343114));
#168315=CARTESIAN_POINT('Ctrl Pts',(7.8425286900271,13.685332996396,42.4370329095606));
#168316=CARTESIAN_POINT('Ctrl Pts',(7.88965581112144,13.685332996396,42.4094382707245));
#168317=CARTESIAN_POINT('Ctrl Pts',(7.9233008284198,13.685332996396,42.3690613155703));
#168318=CARTESIAN_POINT('Ctrl Pts',(7.95694584571815,13.685332996396,42.3286843604162));
#168319=CARTESIAN_POINT('Ctrl Pts',(7.97558166976775,13.68533299838,42.2771387938982));
#168320=CARTESIAN_POINT('Ctrl Pts',(7.97558181001469,13.685332996396,42.2246587886424));
#168321=CARTESIAN_POINT('',(25.7500000000001,13.685332996396,31.9755818100145));
#168322=CARTESIAN_POINT('',(25.9755818100147,13.685332996396,31.7499999999999));
#168323=CARTESIAN_POINT('Origin',(25.7500000000001,13.685332996396,31.7499999999999));
#168324=CARTESIAN_POINT('',(22.2500000000001,13.685332996396,31.9755818100145));
#168325=CARTESIAN_POINT('',(25.7500000000001,13.685332996396,31.9755818100145));
#168326=CARTESIAN_POINT('',(22.0244181899856,13.685332996396,31.7499999999999));
#168327=CARTESIAN_POINT('Origin',(22.2500000000001,13.685332996396,31.7499999999999));
#168328=CARTESIAN_POINT('',(22.0244181899855,13.685332996396,28.2499999999999));
#168329=CARTESIAN_POINT('',(22.0244181899856,13.685332996396,31.7499999999999));
#168330=CARTESIAN_POINT('',(22.2500000000001,13.685332996396,28.0244181899854));
#168331=CARTESIAN_POINT('Origin',(22.2500000000001,13.685332996396,28.2499999999999));
#168332=CARTESIAN_POINT('',(25.7500000000001,13.685332996396,28.0244181899854));
#168333=CARTESIAN_POINT('',(25.7500000000001,13.685332996396,28.0244181899854));
#168334=CARTESIAN_POINT('',(25.9755818100146,13.685332996396,28.2499999999999));
#168335=CARTESIAN_POINT('Origin',(25.7500000000001,13.685332996396,28.2499999999999));
#168336=CARTESIAN_POINT('',(25.9755818100147,13.685332996396,31.7499999999999));
#168337=CARTESIAN_POINT('',(19.7500000000001,13.685332996396,25.9755818100145));
#168338=CARTESIAN_POINT('',(19.9755818100146,13.685332996396,25.7499999999999));
#168339=CARTESIAN_POINT('Origin',(19.7500000000001,13.685332996396,25.7499999999999));
#168340=CARTESIAN_POINT('',(16.2500000000001,13.685332996396,25.9755818100145));
#168341=CARTESIAN_POINT('',(19.7500000000001,13.685332996396,25.9755818100145));
#168342=CARTESIAN_POINT('',(16.0244181899855,13.685332996396,25.75));
#168343=CARTESIAN_POINT('Origin',(16.2500000000001,13.685332996396,25.75));
#168344=CARTESIAN_POINT('',(16.0244181899855,13.685332996396,22.2499999999999));
#168345=CARTESIAN_POINT('',(16.0244181899855,13.685332996396,25.75));
#168346=CARTESIAN_POINT('',(16.2500000000001,13.685332996396,22.0244181899854));
#168347=CARTESIAN_POINT('Origin',(16.2500000000001,13.685332996396,22.2499999999999));
#168348=CARTESIAN_POINT('',(19.7500000000001,13.685332996396,22.0244181899854));
#168349=CARTESIAN_POINT('',(19.7500000000001,13.685332996396,22.0244181899854));
#168350=CARTESIAN_POINT('',(19.9755818100146,13.685332996396,22.2499999999999));
#168351=CARTESIAN_POINT('Origin',(19.7500000000001,13.685332996396,22.2499999999999));
#168352=CARTESIAN_POINT('',(19.9755818100146,13.685332996396,25.7499999999999));
#168353=CARTESIAN_POINT('',(19.7500000000001,13.685332996396,37.9755818100145));
#168354=CARTESIAN_POINT('',(19.9755818100147,13.685332996396,37.7499999999999));
#168355=CARTESIAN_POINT('Origin',(19.7500000000001,13.685332996396,37.7499999999999));
#168356=CARTESIAN_POINT('',(16.2500000000001,13.685332996396,37.9755818100145));
#168357=CARTESIAN_POINT('',(19.7500000000001,13.685332996396,37.9755818100145));
#168358=CARTESIAN_POINT('',(16.0244181899856,13.685332996396,37.75));
#168359=CARTESIAN_POINT('Origin',(16.2500000000001,13.685332996396,37.75));
#168360=CARTESIAN_POINT('',(16.0244181899856,13.685332996396,34.25));
#168361=CARTESIAN_POINT('',(16.0244181899856,13.685332996396,37.75));
#168362=CARTESIAN_POINT('',(16.2500000000001,13.685332996396,34.0244181899854));
#168363=CARTESIAN_POINT('Origin',(16.2500000000001,13.685332996396,34.25));
#168364=CARTESIAN_POINT('',(19.7500000000001,13.685332996396,34.0244181899854));
#168365=CARTESIAN_POINT('',(19.7500000000001,13.685332996396,34.0244181899854));
#168366=CARTESIAN_POINT('',(19.9755818100147,13.685332996396,34.2499999999999));
#168367=CARTESIAN_POINT('Origin',(19.7500000000001,13.685332996396,34.2499999999999));
#168368=CARTESIAN_POINT('',(19.9755818100147,13.685332996396,37.7499999999999));
#168369=CARTESIAN_POINT('',(19.7500000000001,13.685332996396,31.9755818100145));
#168370=CARTESIAN_POINT('',(19.9755818100147,13.685332996396,31.7499999999999));
#168371=CARTESIAN_POINT('Origin',(19.7500000000001,13.685332996396,31.7499999999999));
#168372=CARTESIAN_POINT('',(16.2500000000001,13.685332996396,31.9755818100145));
#168373=CARTESIAN_POINT('',(19.7500000000001,13.685332996396,31.9755818100145));
#168374=CARTESIAN_POINT('',(16.0244181899856,13.685332996396,31.7499999999999));
#168375=CARTESIAN_POINT('Origin',(16.2500000000001,13.685332996396,31.7499999999999));
#168376=CARTESIAN_POINT('',(16.0244181899855,13.685332996396,28.2499999999999));
#168377=CARTESIAN_POINT('',(16.0244181899856,13.685332996396,31.7499999999999));
#168378=CARTESIAN_POINT('',(16.2500000000001,13.685332996396,28.0244181899854));
#168379=CARTESIAN_POINT('Origin',(16.2500000000001,13.685332996396,28.2499999999999));
#168380=CARTESIAN_POINT('',(19.7500000000001,13.685332996396,28.0244181899854));
#168381=CARTESIAN_POINT('',(19.7500000000001,13.685332996396,28.0244181899854));
#168382=CARTESIAN_POINT('',(19.9755818100146,13.685332996396,28.2499999999999));
#168383=CARTESIAN_POINT('Origin',(19.7500000000001,13.685332996396,28.2499999999999));
#168384=CARTESIAN_POINT('',(19.9755818100147,13.685332996396,31.7499999999999));
#168385=CARTESIAN_POINT('',(13.7500000000001,13.685332996396,19.9755818100145));
#168386=CARTESIAN_POINT('',(13.9755818100146,13.685332996396,19.75));
#168387=CARTESIAN_POINT('Origin',(13.7500000000001,13.685332996396,19.75));
#168388=CARTESIAN_POINT('',(10.2500000000001,13.685332996396,19.9755818100145));
#168389=CARTESIAN_POINT('',(13.7500000000001,13.685332996396,19.9755818100145));
#168390=CARTESIAN_POINT('',(10.0244181899855,13.685332996396,19.75));
#168391=CARTESIAN_POINT('Origin',(10.2500000000001,13.685332996396,19.75));
#168392=CARTESIAN_POINT('',(10.0244181899855,13.685332996396,16.25));
#168393=CARTESIAN_POINT('',(10.0244181899855,13.685332996396,19.75));
#168394=CARTESIAN_POINT('',(10.2500000000001,13.685332996396,16.0244181899854));
#168395=CARTESIAN_POINT('Origin',(10.2500000000001,13.685332996396,16.25));
#168396=CARTESIAN_POINT('',(13.7500000000001,13.685332996396,16.0244181899854));
#168397=CARTESIAN_POINT('',(13.7500000000001,13.685332996396,16.0244181899854));
#168398=CARTESIAN_POINT('',(13.9755818100146,13.685332996396,16.25));
#168399=CARTESIAN_POINT('Origin',(13.7500000000001,13.685332996396,16.25));
#168400=CARTESIAN_POINT('',(13.9755818100146,13.685332996396,19.75));
#168401=CARTESIAN_POINT('',(13.7500000000001,13.685332996396,25.9755818100145));
#168402=CARTESIAN_POINT('',(13.9755818100146,13.685332996396,25.75));
#168403=CARTESIAN_POINT('Origin',(13.7500000000001,13.685332996396,25.75));
#168404=CARTESIAN_POINT('',(10.2500000000001,13.685332996396,25.9755818100145));
#168405=CARTESIAN_POINT('',(13.7500000000001,13.685332996396,25.9755818100145));
#168406=CARTESIAN_POINT('',(10.0244181899855,13.685332996396,25.75));
#168407=CARTESIAN_POINT('Origin',(10.2500000000001,13.685332996396,25.75));
#168408=CARTESIAN_POINT('',(10.0244181899855,13.685332996396,22.25));
#168409=CARTESIAN_POINT('',(10.0244181899855,13.685332996396,25.75));
#168410=CARTESIAN_POINT('',(10.2500000000001,13.685332996396,22.0244181899854));
#168411=CARTESIAN_POINT('Origin',(10.2500000000001,13.685332996396,22.25));
#168412=CARTESIAN_POINT('',(13.7500000000001,13.685332996396,22.0244181899854));
#168413=CARTESIAN_POINT('',(13.7500000000001,13.685332996396,22.0244181899854));
#168414=CARTESIAN_POINT('',(13.9755818100146,13.685332996396,22.25));
#168415=CARTESIAN_POINT('Origin',(13.7500000000001,13.685332996396,22.25));
#168416=CARTESIAN_POINT('',(13.9755818100146,13.685332996396,25.75));
#168417=CARTESIAN_POINT('',(13.7500000000001,13.685332996396,37.9755818100145));
#168418=CARTESIAN_POINT('',(13.9755818100147,13.685332996396,37.75));
#168419=CARTESIAN_POINT('Origin',(13.7500000000001,13.685332996396,37.75));
#168420=CARTESIAN_POINT('',(10.2500000000001,13.685332996396,37.9755818100145));
#168421=CARTESIAN_POINT('',(13.7500000000001,13.685332996396,37.9755818100145));
#168422=CARTESIAN_POINT('',(10.0244181899856,13.685332996396,37.75));
#168423=CARTESIAN_POINT('Origin',(10.2500000000001,13.685332996396,37.75));
#168424=CARTESIAN_POINT('',(10.0244181899856,13.685332996396,34.25));
#168425=CARTESIAN_POINT('',(10.0244181899856,13.685332996396,37.75));
#168426=CARTESIAN_POINT('',(10.2500000000001,13.685332996396,34.0244181899854));
#168427=CARTESIAN_POINT('Origin',(10.2500000000001,13.685332996396,34.25));
#168428=CARTESIAN_POINT('',(13.7500000000001,13.685332996396,34.0244181899854));
#168429=CARTESIAN_POINT('',(13.7500000000001,13.685332996396,34.0244181899854));
#168430=CARTESIAN_POINT('',(13.9755818100147,13.685332996396,34.25));
#168431=CARTESIAN_POINT('Origin',(13.7500000000001,13.685332996396,34.25));
#168432=CARTESIAN_POINT('',(13.9755818100147,13.685332996396,37.75));
#168433=CARTESIAN_POINT('',(13.7500000000001,13.685332996396,31.9755818100145));
#168434=CARTESIAN_POINT('',(13.9755818100147,13.685332996396,31.75));
#168435=CARTESIAN_POINT('Origin',(13.7500000000001,13.685332996396,31.75));
#168436=CARTESIAN_POINT('',(10.2500000000001,13.685332996396,31.9755818100145));
#168437=CARTESIAN_POINT('',(13.7500000000001,13.685332996396,31.9755818100145));
#168438=CARTESIAN_POINT('',(10.0244181899856,13.685332996396,31.75));
#168439=CARTESIAN_POINT('Origin',(10.2500000000001,13.685332996396,31.75));
#168440=CARTESIAN_POINT('',(10.0244181899856,13.685332996396,28.25));
#168441=CARTESIAN_POINT('',(10.0244181899856,13.685332996396,31.75));
#168442=CARTESIAN_POINT('',(10.2500000000001,13.685332996396,28.0244181899854));
#168443=CARTESIAN_POINT('Origin',(10.2500000000001,13.685332996396,28.25));
#168444=CARTESIAN_POINT('',(13.7500000000001,13.685332996396,28.0244181899854));
#168445=CARTESIAN_POINT('',(13.7500000000001,13.685332996396,28.0244181899854));
#168446=CARTESIAN_POINT('',(13.9755818100146,13.685332996396,28.25));
#168447=CARTESIAN_POINT('Origin',(13.7500000000001,13.685332996396,28.25));
#168448=CARTESIAN_POINT('',(13.9755818100147,13.685332996396,31.75));
#168449=CARTESIAN_POINT('',(7.75000000000005,13.685332996396,13.9755818100145));
#168450=CARTESIAN_POINT('',(7.97558181001459,13.685332996396,13.75));
#168451=CARTESIAN_POINT('Origin',(7.75000000000005,13.685332996396,13.75));
#168452=CARTESIAN_POINT('',(4.25000000000005,13.685332996396,13.9755818100145));
#168453=CARTESIAN_POINT('',(7.75000000000005,13.685332996396,13.9755818100145));
#168454=CARTESIAN_POINT('',(4.0244181899855,13.685332996396,13.75));
#168455=CARTESIAN_POINT('Origin',(4.25000000000005,13.685332996396,13.75));
#168456=CARTESIAN_POINT('',(4.02441818998549,13.685332996396,10.25));
#168457=CARTESIAN_POINT('',(4.0244181899855,13.685332996396,13.75));
#168458=CARTESIAN_POINT('',(4.25000000000004,13.685332996396,10.0244181899854));
#168459=CARTESIAN_POINT('Origin',(4.25000000000004,13.685332996396,10.25));
#168460=CARTESIAN_POINT('',(7.75000000000003,13.685332996396,10.0244181899854));
#168461=CARTESIAN_POINT('',(7.75000000000003,13.685332996396,10.0244181899854));
#168462=CARTESIAN_POINT('',(7.97558181001458,13.685332996396,10.25));
#168463=CARTESIAN_POINT('Origin',(7.75000000000004,13.685332996396,10.25));
#168464=CARTESIAN_POINT('',(7.97558181001459,13.685332996396,13.75));
#168465=CARTESIAN_POINT('',(7.75000000000007,13.685332996396,19.9755818100145));
#168466=CARTESIAN_POINT('',(7.97558181001462,13.685332996396,19.75));
#168467=CARTESIAN_POINT('Origin',(7.75000000000007,13.685332996396,19.75));
#168468=CARTESIAN_POINT('',(4.25000000000007,13.685332996396,19.9755818100145));
#168469=CARTESIAN_POINT('',(7.75000000000007,13.685332996396,19.9755818100145));
#168470=CARTESIAN_POINT('',(4.02441818998552,13.685332996396,19.75));
#168471=CARTESIAN_POINT('Origin',(4.25000000000007,13.685332996396,19.75));
#168472=CARTESIAN_POINT('',(4.02441818998551,13.685332996396,16.25));
#168473=CARTESIAN_POINT('',(4.02441818998552,13.685332996396,19.75));
#168474=CARTESIAN_POINT('',(4.25000000000006,13.685332996396,16.0244181899854));
#168475=CARTESIAN_POINT('Origin',(4.25000000000006,13.685332996396,16.25));
#168476=CARTESIAN_POINT('',(7.75000000000006,13.685332996396,16.0244181899854));
#168477=CARTESIAN_POINT('',(7.75000000000006,13.685332996396,16.0244181899854));
#168478=CARTESIAN_POINT('',(7.9755818100146,13.685332996396,16.25));
#168479=CARTESIAN_POINT('Origin',(7.75000000000006,13.685332996396,16.25));
#168480=CARTESIAN_POINT('',(7.97558181001462,13.685332996396,19.75));
#168481=CARTESIAN_POINT('',(7.75000000000009,13.685332996396,25.9755818100145));
#168482=CARTESIAN_POINT('',(7.97558181001464,13.685332996396,25.75));
#168483=CARTESIAN_POINT('Origin',(7.75000000000009,13.685332996396,25.75));
#168484=CARTESIAN_POINT('',(4.25000000000009,13.685332996396,25.9755818100145));
#168485=CARTESIAN_POINT('',(7.75000000000009,13.685332996396,25.9755818100145));
#168486=CARTESIAN_POINT('',(4.02441818998554,13.685332996396,25.75));
#168487=CARTESIAN_POINT('Origin',(4.25000000000009,13.685332996396,25.75));
#168488=CARTESIAN_POINT('',(4.02441818998553,13.685332996396,22.25));
#168489=CARTESIAN_POINT('',(4.02441818998554,13.685332996396,25.75));
#168490=CARTESIAN_POINT('',(4.25000000000008,13.685332996396,22.0244181899854));
#168491=CARTESIAN_POINT('Origin',(4.25000000000008,13.685332996396,22.25));
#168492=CARTESIAN_POINT('',(7.75000000000008,13.685332996396,22.0244181899854));
#168493=CARTESIAN_POINT('',(7.75000000000008,13.685332996396,22.0244181899854));
#168494=CARTESIAN_POINT('',(7.97558181001462,13.685332996396,22.25));
#168495=CARTESIAN_POINT('Origin',(7.75000000000008,13.685332996396,22.25));
#168496=CARTESIAN_POINT('',(7.97558181001464,13.685332996396,25.75));
#168497=CARTESIAN_POINT('',(7.75000000000013,13.685332996396,37.9755818100145));
#168498=CARTESIAN_POINT('',(7.97558181001468,13.685332996396,37.75));
#168499=CARTESIAN_POINT('Origin',(7.75000000000013,13.685332996396,37.75));
#168500=CARTESIAN_POINT('',(4.25000000000013,13.685332996396,37.9755818100145));
#168501=CARTESIAN_POINT('',(7.75000000000013,13.685332996396,37.9755818100145));
#168502=CARTESIAN_POINT('',(4.02441818998559,13.685332996396,37.75));
#168503=CARTESIAN_POINT('Origin',(4.25000000000013,13.685332996396,37.75));
#168504=CARTESIAN_POINT('',(4.02441818998557,13.685332996396,34.25));
#168505=CARTESIAN_POINT('',(4.02441818998559,13.685332996396,37.75));
#168506=CARTESIAN_POINT('',(4.25000000000012,13.685332996396,34.0244181899855));
#168507=CARTESIAN_POINT('Origin',(4.25000000000012,13.685332996396,34.25));
#168508=CARTESIAN_POINT('',(7.75000000000012,13.685332996396,34.0244181899854));
#168509=CARTESIAN_POINT('',(7.75000000000012,13.685332996396,34.0244181899854));
#168510=CARTESIAN_POINT('',(7.97558181001466,13.685332996396,34.25));
#168511=CARTESIAN_POINT('Origin',(7.75000000000012,13.685332996396,34.25));
#168512=CARTESIAN_POINT('',(7.97558181001468,13.685332996396,37.75));
#168513=CARTESIAN_POINT('',(7.75000000000011,13.685332996396,31.9755818100145));
#168514=CARTESIAN_POINT('',(7.97558181001466,13.685332996396,31.75));
#168515=CARTESIAN_POINT('Origin',(7.75000000000011,13.685332996396,31.75));
#168516=CARTESIAN_POINT('',(4.25000000000011,13.685332996396,31.9755818100145));
#168517=CARTESIAN_POINT('',(7.75000000000011,13.685332996396,31.9755818100145));
#168518=CARTESIAN_POINT('',(4.02441818998556,13.685332996396,31.75));
#168519=CARTESIAN_POINT('Origin',(4.25000000000011,13.685332996396,31.75));
#168520=CARTESIAN_POINT('',(4.02441818998555,13.685332996396,28.25));
#168521=CARTESIAN_POINT('',(4.02441818998556,13.685332996396,31.75));
#168522=CARTESIAN_POINT('',(4.2500000000001,13.685332996396,28.0244181899854));
#168523=CARTESIAN_POINT('Origin',(4.2500000000001,13.685332996396,28.25));
#168524=CARTESIAN_POINT('',(7.7500000000001,13.685332996396,28.0244181899854));
#168525=CARTESIAN_POINT('',(7.7500000000001,13.685332996396,28.0244181899854));
#168526=CARTESIAN_POINT('',(7.97558181001464,13.685332996396,28.25));
#168527=CARTESIAN_POINT('Origin',(7.7500000000001,13.685332996396,28.25));
#168528=CARTESIAN_POINT('',(7.97558181001466,13.685332996396,31.75));
#168529=CARTESIAN_POINT('Origin',(-1.78023751033836E-16,12.2864158290368,
-1.78023751033836E-16));
#168530=CARTESIAN_POINT('',(40.25,12.2864158290368,-2.));
#168531=CARTESIAN_POINT('',(40.,12.2864158290368,-1.75));
#168532=CARTESIAN_POINT('Origin',(40.25,12.2864158290368,-1.75));
#168533=CARTESIAN_POINT('',(40.,12.2864158290368,1.75));
#168534=CARTESIAN_POINT('',(40.,12.2864158290368,-1.78023751033836E-16));
#168535=CARTESIAN_POINT('',(40.25,12.2864158290368,2.));
#168536=CARTESIAN_POINT('Origin',(40.25,12.2864158290368,1.75));
#168537=CARTESIAN_POINT('',(42.8943150864052,12.2864158290368,2.));
#168538=CARTESIAN_POINT('',(-1.78023751033836E-16,12.2864158290368,2.));
#168539=CARTESIAN_POINT('',(43.1441104028771,12.2864158290368,1.76015270483965));
#168540=CARTESIAN_POINT('Ctrl Pts',(42.8943150864052,12.2864158290368,2.));
#168541=CARTESIAN_POINT('Ctrl Pts',(42.9580603817067,12.2864158290368,1.9999998297209));
#168542=CARTESIAN_POINT('Ctrl Pts',(43.0215128426885,12.2864158290368,1.97441776392027));
#168543=CARTESIAN_POINT('Ctrl Pts',(43.1132899987123,12.2864158290368,1.88634592712818));
#168544=CARTESIAN_POINT('Ctrl Pts',(43.1414855467453,12.2864158290368,1.82448984655272));
#168545=CARTESIAN_POINT('Ctrl Pts',(43.1441104028771,12.2864158290368,1.76015270483965));
#168546=CARTESIAN_POINT('',(43.1441104028771,12.2864158290368,-1.76015270483965));
#168547=CARTESIAN_POINT('Origin',(0.,12.2864158290368,0.));
#168548=CARTESIAN_POINT('',(42.8943150864052,12.2864158290368,-2.));
#168549=CARTESIAN_POINT('Ctrl Pts',(42.8943150864052,12.2864158290368,-2.));
#168550=CARTESIAN_POINT('Ctrl Pts',(42.9580603817067,12.2864158290368,-1.9999998297209));
#168551=CARTESIAN_POINT('Ctrl Pts',(43.0215128426885,12.2864158290368,-1.97441776392027));
#168552=CARTESIAN_POINT('Ctrl Pts',(43.1132899987123,12.2864158290368,-1.88634592712818));
#168553=CARTESIAN_POINT('Ctrl Pts',(43.1414855467453,12.2864158290368,-1.82448984655272));
#168554=CARTESIAN_POINT('Ctrl Pts',(43.1441104028771,12.2864158290368,-1.76015270483965));
#168555=CARTESIAN_POINT('',(-1.78023751033836E-16,12.2864158290368,-2.));
#168556=CARTESIAN_POINT('',(36.9278413898934,12.2864158290368,22.3796096990737));
#168557=CARTESIAN_POINT('',(34.5500621903838,12.2864158290368,25.899915108753));
#168558=CARTESIAN_POINT('Origin',(0.,12.2864158290368,0.));
#168559=CARTESIAN_POINT('',(36.7140857763057,12.2864158290368,22.));
#168560=CARTESIAN_POINT('Ctrl Pts',(36.9278413898934,12.2864158290368,22.3796096990737));
#168561=CARTESIAN_POINT('Ctrl Pts',(36.9506411971848,12.2864158290368,22.3419882773306));
#168562=CARTESIAN_POINT('Ctrl Pts',(36.9633000574054,12.2864158290369,22.2979530583092));
#168563=CARTESIAN_POINT('Ctrl Pts',(36.9647398008015,12.2864158290369,22.2102388654265));
#168564=CARTESIAN_POINT('Ctrl Pts',(36.9535886975365,12.2864158290369,22.1658677743322));
#168565=CARTESIAN_POINT('Ctrl Pts',(36.9102418725233,12.2864158290369,22.088851872103));
#168566=CARTESIAN_POINT('Ctrl Pts',(36.8783504274685,12.2864158290369,22.0564924152445));
#168567=CARTESIAN_POINT('Ctrl Pts',(36.8025009076982,12.2864158290369,22.0120627276042));
#168568=CARTESIAN_POINT('Ctrl Pts',(36.7584147748598,12.2864158290369,22.0000000294023));
#168569=CARTESIAN_POINT('Ctrl Pts',(36.7140857763057,12.2864158290368,22.));
#168570=CARTESIAN_POINT('',(34.25,12.2864158290368,22.));
#168571=CARTESIAN_POINT('',(-1.78023751033836E-16,12.2864158290368,22.));
#168572=CARTESIAN_POINT('',(34.,12.2864158290368,22.25));
#168573=CARTESIAN_POINT('Origin',(34.25,12.2864158290368,22.25));
#168574=CARTESIAN_POINT('',(34.,12.2864158290368,25.75));
#168575=CARTESIAN_POINT('',(34.,12.2864158290368,-1.78023751033836E-16));
#168576=CARTESIAN_POINT('',(34.25,12.2864158290368,26.));
#168577=CARTESIAN_POINT('Origin',(34.25,12.2864158290368,25.75));
#168578=CARTESIAN_POINT('',(34.3499698402976,12.2864158290368,26.));
#168579=CARTESIAN_POINT('',(-1.78023751033836E-16,12.2864158290368,26.));
#168580=CARTESIAN_POINT('Ctrl Pts',(34.3499700010595,12.2864158290368,26.));
#168581=CARTESIAN_POINT('Ctrl Pts',(34.36937553024,12.2864158290368,25.9999999481105));
#168582=CARTESIAN_POINT('Ctrl Pts',(34.388714233124,12.2864158290398,25.9976835575804));
#168583=CARTESIAN_POINT('Ctrl Pts',(34.4263253135713,12.2864158290398,25.9886734779259));
#168584=CARTESIAN_POINT('Ctrl Pts',(34.444515834694,12.2864158290398,25.982029986221));
#168585=CARTESIAN_POINT('Ctrl Pts',(34.4789643513881,12.2864158290398,25.9647996369204));
#168586=CARTESIAN_POINT('Ctrl Pts',(34.49516751051,12.2864158290398,25.9542472187584));
#168587=CARTESIAN_POINT('Ctrl Pts',(34.5249400449965,12.2864158290398,25.9295636167488));
#168588=CARTESIAN_POINT('Ctrl Pts',(34.5384066147725,12.2864158290368,25.9154633914141));
#168589=CARTESIAN_POINT('Ctrl Pts',(34.5500621903838,12.2864158290368,25.899915108753));
#168590=CARTESIAN_POINT('',(40.0793482375844,12.2864158290368,16.0673035961371));
#168591=CARTESIAN_POINT('',(40.,12.2864158290368,16.263837185609));
#168592=CARTESIAN_POINT('Origin',(0.,12.2864158290368,0.));
#168593=CARTESIAN_POINT('',(40.,12.2864158290368,16.25));
#168594=CARTESIAN_POINT('Origin',(40.25,12.2864158290368,16.25));
#168595=CARTESIAN_POINT('',(40.,12.2864158290368,-1.78023751033836E-16));
#168596=CARTESIAN_POINT('',(41.9311566536833,12.2864158290368,10.309728497117));
#168597=CARTESIAN_POINT('',(40.9052877038759,12.2864158290368,13.8300339067963));
#168598=CARTESIAN_POINT('Origin',(0.,12.2864158290368,0.));
#168599=CARTESIAN_POINT('',(41.6884058289697,12.2864158290368,10.));
#168600=CARTESIAN_POINT('Ctrl Pts',(41.9311566536833,12.2864158290368,10.309728497117));
#168601=CARTESIAN_POINT('Ctrl Pts',(41.9492503311142,12.2864158290368,10.2361380476238));
#168602=CARTESIAN_POINT('Ctrl Pts',(41.9316408283577,12.2864158290368,10.1551935604058));
#168603=CARTESIAN_POINT('Ctrl Pts',(41.838909760766,12.2864158290368,10.0366779216436));
#168604=CARTESIAN_POINT('Ctrl Pts',(41.7645408613858,12.2864158290368,10.0000000680338));
#168605=CARTESIAN_POINT('Ctrl Pts',(41.6884058289697,12.2864158290368,10.));
#168606=CARTESIAN_POINT('',(40.25,12.2864158290368,10.));
#168607=CARTESIAN_POINT('',(-1.78023751033836E-16,12.2864158290368,10.));
#168608=CARTESIAN_POINT('',(40.,12.2864158290368,10.25));
#168609=CARTESIAN_POINT('Origin',(40.25,12.2864158290368,10.25));
#168610=CARTESIAN_POINT('',(40.,12.2864158290368,13.75));
#168611=CARTESIAN_POINT('',(40.,12.2864158290368,-1.78023751033836E-16));
#168612=CARTESIAN_POINT('',(40.25,12.2864158290368,14.));
#168613=CARTESIAN_POINT('Origin',(40.25,12.2864158290368,13.75));
#168614=CARTESIAN_POINT('',(40.6684316106912,12.2864158290368,14.));
#168615=CARTESIAN_POINT('',(-1.78023751033836E-16,12.2864158290368,14.));
#168616=CARTESIAN_POINT('Ctrl Pts',(40.6684318962847,12.2864158290368,14.));
#168617=CARTESIAN_POINT('Ctrl Pts',(40.7204534177382,12.2864158290367,13.999999860968));
#168618=CARTESIAN_POINT('Ctrl Pts',(40.7718027191552,12.2864158290366,13.9834730289839));
#168619=CARTESIAN_POINT('Ctrl Pts',(40.8562280414979,12.2864158290366,13.92299809727));
#168620=CARTESIAN_POINT('Ctrl Pts',(40.8885419350417,12.2864158290366,13.8795628077707));
#168621=CARTESIAN_POINT('Ctrl Pts',(40.9052877038759,12.2864158290368,13.8300339067963));
#168622=CARTESIAN_POINT('',(32.,12.2864158290368,25.75));
#168623=CARTESIAN_POINT('',(31.75,12.2864158290368,26.));
#168624=CARTESIAN_POINT('Origin',(31.75,12.2864158290368,25.75));
#168625=CARTESIAN_POINT('',(32.,12.2864158290368,22.25));
#168626=CARTESIAN_POINT('',(32.,12.2864158290368,-1.78023751033836E-16));
#168627=CARTESIAN_POINT('',(31.75,12.2864158290368,22.));
#168628=CARTESIAN_POINT('Origin',(31.75,12.2864158290368,22.25));
#168629=CARTESIAN_POINT('',(28.25,12.2864158290368,22.));
#168630=CARTESIAN_POINT('',(-1.78023751033836E-16,12.2864158290368,22.));
#168631=CARTESIAN_POINT('',(28.,12.2864158290368,22.25));
#168632=CARTESIAN_POINT('Origin',(28.25,12.2864158290368,22.25));
#168633=CARTESIAN_POINT('',(28.,12.2864158290368,25.75));
#168634=CARTESIAN_POINT('',(28.,12.2864158290368,-1.78023751033836E-16));
#168635=CARTESIAN_POINT('',(28.25,12.2864158290368,26.));
#168636=CARTESIAN_POINT('Origin',(28.25,12.2864158290368,25.75));
#168637=CARTESIAN_POINT('',(-1.78023751033836E-16,12.2864158290368,26.));
#168638=CARTESIAN_POINT('',(26.,12.2864158290368,19.75));
#168639=CARTESIAN_POINT('',(25.75,12.2864158290368,20.));
#168640=CARTESIAN_POINT('Origin',(25.75,12.2864158290368,19.75));
#168641=CARTESIAN_POINT('',(26.,12.2864158290368,16.25));
#168642=CARTESIAN_POINT('',(26.,12.2864158290368,-1.78023751033836E-16));
#168643=CARTESIAN_POINT('',(25.75,12.2864158290368,16.));
#168644=CARTESIAN_POINT('Origin',(25.75,12.2864158290368,16.25));
#168645=CARTESIAN_POINT('',(22.25,12.2864158290368,16.));
#168646=CARTESIAN_POINT('',(-1.78023751033836E-16,12.2864158290368,16.));
#168647=CARTESIAN_POINT('',(22.,12.2864158290368,16.25));
#168648=CARTESIAN_POINT('Origin',(22.25,12.2864158290368,16.25));
#168649=CARTESIAN_POINT('',(22.,12.2864158290368,19.75));
#168650=CARTESIAN_POINT('',(22.,12.2864158290368,-1.78023751033836E-16));
#168651=CARTESIAN_POINT('',(22.25,12.2864158290368,20.));
#168652=CARTESIAN_POINT('Origin',(22.25,12.2864158290368,19.75));
#168653=CARTESIAN_POINT('',(-1.78023751033836E-16,12.2864158290368,20.));
#168654=CARTESIAN_POINT('',(38.,12.2864158290368,19.75));
#168655=CARTESIAN_POINT('',(37.75,12.2864158290368,20.));
#168656=CARTESIAN_POINT('Origin',(37.75,12.2864158290368,19.75));
#168657=CARTESIAN_POINT('',(38.,12.2864158290368,16.25));
#168658=CARTESIAN_POINT('',(38.,12.2864158290368,-1.78023751033836E-16));
#168659=CARTESIAN_POINT('',(37.75,12.2864158290368,16.));
#168660=CARTESIAN_POINT('Origin',(37.75,12.2864158290368,16.25));
#168661=CARTESIAN_POINT('',(34.25,12.2864158290368,16.));
#168662=CARTESIAN_POINT('',(-1.78023751033836E-16,12.2864158290368,16.));
#168663=CARTESIAN_POINT('',(34.,12.2864158290368,16.25));
#168664=CARTESIAN_POINT('Origin',(34.25,12.2864158290368,16.25));
#168665=CARTESIAN_POINT('',(34.,12.2864158290368,19.75));
#168666=CARTESIAN_POINT('',(34.,12.2864158290368,-1.78023751033836E-16));
#168667=CARTESIAN_POINT('',(34.25,12.2864158290368,20.));
#168668=CARTESIAN_POINT('Origin',(34.25,12.2864158290368,19.75));
#168669=CARTESIAN_POINT('',(-1.78023751033836E-16,12.2864158290368,20.));
#168670=CARTESIAN_POINT('',(32.,12.2864158290368,19.75));
#168671=CARTESIAN_POINT('',(31.75,12.2864158290368,20.));
#168672=CARTESIAN_POINT('Origin',(31.75,12.2864158290368,19.75));
#168673=CARTESIAN_POINT('',(32.,12.2864158290368,16.25));
#168674=CARTESIAN_POINT('',(32.,12.2864158290368,-1.78023751033836E-16));
#168675=CARTESIAN_POINT('',(31.75,12.2864158290368,16.));
#168676=CARTESIAN_POINT('Origin',(31.75,12.2864158290368,16.25));
#168677=CARTESIAN_POINT('',(28.25,12.2864158290368,16.));
#168678=CARTESIAN_POINT('',(-1.78023751033836E-16,12.2864158290368,16.));
#168679=CARTESIAN_POINT('',(28.,12.2864158290368,16.25));
#168680=CARTESIAN_POINT('Origin',(28.25,12.2864158290368,16.25));
#168681=CARTESIAN_POINT('',(28.,12.2864158290368,19.75));
#168682=CARTESIAN_POINT('',(28.,12.2864158290368,-1.78023751033836E-16));
#168683=CARTESIAN_POINT('',(28.25,12.2864158290368,20.));
#168684=CARTESIAN_POINT('Origin',(28.25,12.2864158290368,19.75));
#168685=CARTESIAN_POINT('',(-1.78023751033836E-16,12.2864158290368,20.));
#168686=CARTESIAN_POINT('',(20.,12.2864158290368,13.75));
#168687=CARTESIAN_POINT('',(19.75,12.2864158290368,14.));
#168688=CARTESIAN_POINT('Origin',(19.75,12.2864158290368,13.75));
#168689=CARTESIAN_POINT('',(20.,12.2864158290368,10.25));
#168690=CARTESIAN_POINT('',(20.,12.2864158290368,-1.78023751033836E-16));
#168691=CARTESIAN_POINT('',(19.75,12.2864158290368,10.));
#168692=CARTESIAN_POINT('Origin',(19.75,12.2864158290368,10.25));
#168693=CARTESIAN_POINT('',(16.25,12.2864158290368,10.));
#168694=CARTESIAN_POINT('',(-1.78023751033836E-16,12.2864158290368,10.));
#168695=CARTESIAN_POINT('',(16.,12.2864158290368,10.25));
#168696=CARTESIAN_POINT('Origin',(16.25,12.2864158290368,10.25));
#168697=CARTESIAN_POINT('',(16.,12.2864158290368,13.75));
#168698=CARTESIAN_POINT('',(16.,12.2864158290368,-1.78023751033836E-16));
#168699=CARTESIAN_POINT('',(16.25,12.2864158290368,14.));
#168700=CARTESIAN_POINT('Origin',(16.25,12.2864158290368,13.75));
#168701=CARTESIAN_POINT('',(-1.78023751033836E-16,12.2864158290368,14.));
#168702=CARTESIAN_POINT('',(26.,12.2864158290368,13.75));
#168703=CARTESIAN_POINT('',(25.75,12.2864158290368,14.));
#168704=CARTESIAN_POINT('Origin',(25.75,12.2864158290368,13.75));
#168705=CARTESIAN_POINT('',(26.,12.2864158290368,10.25));
#168706=CARTESIAN_POINT('',(26.,12.2864158290368,-1.78023751033836E-16));
#168707=CARTESIAN_POINT('',(25.75,12.2864158290368,10.));
#168708=CARTESIAN_POINT('Origin',(25.75,12.2864158290368,10.25));
#168709=CARTESIAN_POINT('',(22.25,12.2864158290368,10.));
#168710=CARTESIAN_POINT('',(-1.78023751033836E-16,12.2864158290368,10.));
#168711=CARTESIAN_POINT('',(22.,12.2864158290368,10.25));
#168712=CARTESIAN_POINT('Origin',(22.25,12.2864158290368,10.25));
#168713=CARTESIAN_POINT('',(22.,12.2864158290368,13.75));
#168714=CARTESIAN_POINT('',(22.,12.2864158290368,-1.78023751033836E-16));
#168715=CARTESIAN_POINT('',(22.25,12.2864158290368,14.));
#168716=CARTESIAN_POINT('Origin',(22.25,12.2864158290368,13.75));
#168717=CARTESIAN_POINT('',(-1.78023751033836E-16,12.2864158290368,14.));
#168718=CARTESIAN_POINT('',(38.,12.2864158290368,13.75));
#168719=CARTESIAN_POINT('',(37.75,12.2864158290368,14.));
#168720=CARTESIAN_POINT('Origin',(37.75,12.2864158290368,13.75));
#168721=CARTESIAN_POINT('',(38.,12.2864158290368,10.25));
#168722=CARTESIAN_POINT('',(38.,12.2864158290368,-1.78023751033836E-16));
#168723=CARTESIAN_POINT('',(37.75,12.2864158290368,10.));
#168724=CARTESIAN_POINT('Origin',(37.75,12.2864158290368,10.25));
#168725=CARTESIAN_POINT('',(34.25,12.2864158290368,10.));
#168726=CARTESIAN_POINT('',(-1.78023751033836E-16,12.2864158290368,10.));
#168727=CARTESIAN_POINT('',(34.,12.2864158290368,10.25));
#168728=CARTESIAN_POINT('Origin',(34.25,12.2864158290368,10.25));
#168729=CARTESIAN_POINT('',(34.,12.2864158290368,13.75));
#168730=CARTESIAN_POINT('',(34.,12.2864158290368,-1.78023751033836E-16));
#168731=CARTESIAN_POINT('',(34.25,12.2864158290368,14.));
#168732=CARTESIAN_POINT('Origin',(34.25,12.2864158290368,13.75));
#168733=CARTESIAN_POINT('',(-1.78023751033836E-16,12.2864158290368,14.));
#168734=CARTESIAN_POINT('',(32.,12.2864158290368,13.75));
#168735=CARTESIAN_POINT('',(31.75,12.2864158290368,14.));
#168736=CARTESIAN_POINT('Origin',(31.75,12.2864158290368,13.75));
#168737=CARTESIAN_POINT('',(32.,12.2864158290368,10.25));
#168738=CARTESIAN_POINT('',(32.,12.2864158290368,-1.78023751033836E-16));
#168739=CARTESIAN_POINT('',(31.75,12.2864158290368,10.));
#168740=CARTESIAN_POINT('Origin',(31.75,12.2864158290368,10.25));
#168741=CARTESIAN_POINT('',(28.25,12.2864158290368,10.));
#168742=CARTESIAN_POINT('',(-1.78023751033836E-16,12.2864158290368,10.));
#168743=CARTESIAN_POINT('',(28.,12.2864158290368,10.25));
#168744=CARTESIAN_POINT('Origin',(28.25,12.2864158290368,10.25));
#168745=CARTESIAN_POINT('',(28.,12.2864158290368,13.75));
#168746=CARTESIAN_POINT('',(28.,12.2864158290368,-1.78023751033836E-16));
#168747=CARTESIAN_POINT('',(28.25,12.2864158290368,14.));
#168748=CARTESIAN_POINT('Origin',(28.25,12.2864158290368,13.75));
#168749=CARTESIAN_POINT('',(-1.78023751033836E-16,12.2864158290368,14.));
#168750=CARTESIAN_POINT('',(14.,12.2864158290368,7.75));
#168751=CARTESIAN_POINT('',(13.75,12.2864158290368,8.));
#168752=CARTESIAN_POINT('Origin',(13.75,12.2864158290368,7.75));
#168753=CARTESIAN_POINT('',(14.,12.2864158290368,4.25));
#168754=CARTESIAN_POINT('',(14.,12.2864158290368,-1.78023751033836E-16));
#168755=CARTESIAN_POINT('',(13.75,12.2864158290368,4.));
#168756=CARTESIAN_POINT('Origin',(13.75,12.2864158290368,4.25));
#168757=CARTESIAN_POINT('',(10.25,12.2864158290368,4.));
#168758=CARTESIAN_POINT('',(-1.78023751033836E-16,12.2864158290368,4.));
#168759=CARTESIAN_POINT('',(10.,12.2864158290368,4.25));
#168760=CARTESIAN_POINT('Origin',(10.25,12.2864158290368,4.25));
#168761=CARTESIAN_POINT('',(10.,12.2864158290368,7.75));
#168762=CARTESIAN_POINT('',(10.,12.2864158290368,-1.78023751033836E-16));
#168763=CARTESIAN_POINT('',(10.25,12.2864158290368,8.));
#168764=CARTESIAN_POINT('Origin',(10.25,12.2864158290368,7.75));
#168765=CARTESIAN_POINT('',(-1.78023751033836E-16,12.2864158290368,8.));
#168766=CARTESIAN_POINT('',(20.,12.2864158290368,7.75));
#168767=CARTESIAN_POINT('',(19.75,12.2864158290368,8.));
#168768=CARTESIAN_POINT('Origin',(19.75,12.2864158290368,7.75));
#168769=CARTESIAN_POINT('',(20.,12.2864158290368,4.25));
#168770=CARTESIAN_POINT('',(20.,12.2864158290368,-1.78023751033836E-16));
#168771=CARTESIAN_POINT('',(19.75,12.2864158290368,4.));
#168772=CARTESIAN_POINT('Origin',(19.75,12.2864158290368,4.25));
#168773=CARTESIAN_POINT('',(16.25,12.2864158290368,4.));
#168774=CARTESIAN_POINT('',(-1.78023751033836E-16,12.2864158290368,4.));
#168775=CARTESIAN_POINT('',(16.,12.2864158290368,4.25));
#168776=CARTESIAN_POINT('Origin',(16.25,12.2864158290368,4.25));
#168777=CARTESIAN_POINT('',(16.,12.2864158290368,7.75));
#168778=CARTESIAN_POINT('',(16.,12.2864158290368,-1.78023751033836E-16));
#168779=CARTESIAN_POINT('',(16.25,12.2864158290368,8.));
#168780=CARTESIAN_POINT('Origin',(16.25,12.2864158290368,7.75));
#168781=CARTESIAN_POINT('',(-1.78023751033836E-16,12.2864158290368,8.));
#168782=CARTESIAN_POINT('',(26.,12.2864158290368,7.75));
#168783=CARTESIAN_POINT('',(25.75,12.2864158290368,8.));
#168784=CARTESIAN_POINT('Origin',(25.75,12.2864158290368,7.75));
#168785=CARTESIAN_POINT('',(26.,12.2864158290368,4.25));
#168786=CARTESIAN_POINT('',(26.,12.2864158290368,-1.78023751033836E-16));
#168787=CARTESIAN_POINT('',(25.75,12.2864158290368,4.));
#168788=CARTESIAN_POINT('Origin',(25.75,12.2864158290368,4.25));
#168789=CARTESIAN_POINT('',(22.25,12.2864158290368,4.));
#168790=CARTESIAN_POINT('',(-1.78023751033836E-16,12.2864158290368,4.));
#168791=CARTESIAN_POINT('',(22.,12.2864158290368,4.25));
#168792=CARTESIAN_POINT('Origin',(22.25,12.2864158290368,4.25));
#168793=CARTESIAN_POINT('',(22.,12.2864158290368,7.75));
#168794=CARTESIAN_POINT('',(22.,12.2864158290368,-1.78023751033836E-16));
#168795=CARTESIAN_POINT('',(22.25,12.2864158290368,8.));
#168796=CARTESIAN_POINT('Origin',(22.25,12.2864158290368,7.75));
#168797=CARTESIAN_POINT('',(-1.78023751033836E-16,12.2864158290368,8.));
#168798=CARTESIAN_POINT('',(38.,12.2864158290368,7.75));
#168799=CARTESIAN_POINT('',(37.75,12.2864158290368,8.));
#168800=CARTESIAN_POINT('Origin',(37.75,12.2864158290368,7.75));
#168801=CARTESIAN_POINT('',(38.,12.2864158290368,4.25));
#168802=CARTESIAN_POINT('',(38.,12.2864158290368,-1.78023751033836E-16));
#168803=CARTESIAN_POINT('',(37.75,12.2864158290368,4.));
#168804=CARTESIAN_POINT('Origin',(37.75,12.2864158290368,4.25));
#168805=CARTESIAN_POINT('',(34.25,12.2864158290368,4.));
#168806=CARTESIAN_POINT('',(-1.78023751033836E-16,12.2864158290368,4.));
#168807=CARTESIAN_POINT('',(34.,12.2864158290368,4.25));
#168808=CARTESIAN_POINT('Origin',(34.25,12.2864158290368,4.25));
#168809=CARTESIAN_POINT('',(34.,12.2864158290368,7.75));
#168810=CARTESIAN_POINT('',(34.,12.2864158290368,-1.78023751033836E-16));
#168811=CARTESIAN_POINT('',(34.25,12.2864158290368,8.));
#168812=CARTESIAN_POINT('Origin',(34.25,12.2864158290368,7.75));
#168813=CARTESIAN_POINT('',(-1.78023751033836E-16,12.2864158290368,8.));
#168814=CARTESIAN_POINT('',(32.,12.2864158290368,7.75));
#168815=CARTESIAN_POINT('',(31.75,12.2864158290368,8.));
#168816=CARTESIAN_POINT('Origin',(31.75,12.2864158290368,7.75));
#168817=CARTESIAN_POINT('',(32.,12.2864158290368,4.25));
#168818=CARTESIAN_POINT('',(32.,12.2864158290368,-1.78023751033836E-16));
#168819=CARTESIAN_POINT('',(31.75,12.2864158290368,4.));
#168820=CARTESIAN_POINT('Origin',(31.75,12.2864158290368,4.25));
#168821=CARTESIAN_POINT('',(28.25,12.2864158290368,4.));
#168822=CARTESIAN_POINT('',(-1.78023751033836E-16,12.2864158290368,4.));
#168823=CARTESIAN_POINT('',(28.,12.2864158290368,4.25));
#168824=CARTESIAN_POINT('Origin',(28.25,12.2864158290368,4.25));
#168825=CARTESIAN_POINT('',(28.,12.2864158290368,7.75));
#168826=CARTESIAN_POINT('',(28.,12.2864158290368,-1.78023751033836E-16));
#168827=CARTESIAN_POINT('',(28.25,12.2864158290368,8.));
#168828=CARTESIAN_POINT('Origin',(28.25,12.2864158290368,7.75));
#168829=CARTESIAN_POINT('',(-1.78023751033836E-16,12.2864158290368,8.));
#168830=CARTESIAN_POINT('',(40.25,12.2864158290368,8.));
#168831=CARTESIAN_POINT('',(42.2246586690697,12.2864158290368,8.));
#168832=CARTESIAN_POINT('',(-1.78023751033836E-16,12.2864158290368,8.));
#168833=CARTESIAN_POINT('',(42.4705653406402,12.2864158290368,7.79509330581798));
#168834=CARTESIAN_POINT('Ctrl Pts',(42.2246587886425,12.2864158290368,8.));
#168835=CARTESIAN_POINT('Ctrl Pts',(42.2828205030766,12.2864158290368,7.99999984459623));
#168836=CARTESIAN_POINT('Ctrl Pts',(42.3399458254619,12.2864158290368,7.97934638688388));
#168837=CARTESIAN_POINT('Ctrl Pts',(42.4294397982628,12.2864158290368,7.9047734962375));
#168838=CARTESIAN_POINT('Ctrl Pts',(42.460020288206,12.2864158290368,7.85254658294873));
#168839=CARTESIAN_POINT('Ctrl Pts',(42.4705653406402,12.2864158290368,7.79509330581798));
#168840=CARTESIAN_POINT('',(42.9678785657731,12.2864158290368,4.27478789613869));
#168841=CARTESIAN_POINT('Origin',(0.,12.2864158290368,0.));
#168842=CARTESIAN_POINT('',(42.7191142657048,12.2864158290368,4.));
#168843=CARTESIAN_POINT('Ctrl Pts',(42.9678785657731,12.2864158290368,4.27478789613869));
#168844=CARTESIAN_POINT('Ctrl Pts',(42.9747729370317,12.2864158290368,4.20548749139673));
#168845=CARTESIAN_POINT('Ctrl Pts',(42.9509225178878,12.2864158290368,4.13358319687088));
#168846=CARTESIAN_POINT('Ctrl Pts',(42.8579914613632,12.2864158290368,4.03089898418831));
#168847=CARTESIAN_POINT('Ctrl Pts',(42.7888799353852,12.2864158290368,4.00000017659962));
#168848=CARTESIAN_POINT('Ctrl Pts',(42.7191142657048,12.2864158290368,4.));
#168849=CARTESIAN_POINT('',(40.25,12.2864158290368,4.));
#168850=CARTESIAN_POINT('',(-1.78023751033836E-16,12.2864158290368,4.));
#168851=CARTESIAN_POINT('',(40.,12.2864158290368,4.25));
#168852=CARTESIAN_POINT('Origin',(40.25,12.2864158290368,4.25));
#168853=CARTESIAN_POINT('',(40.,12.2864158290368,7.75));
#168854=CARTESIAN_POINT('',(40.,12.2864158290368,-1.78023751033836E-16));
#168855=CARTESIAN_POINT('Origin',(40.25,12.2864158290368,7.75));
#168856=CARTESIAN_POINT('',(36.9278413898934,12.2864158290368,-22.3796096990737));
#168857=CARTESIAN_POINT('',(34.5500621903838,12.2864158290368,-25.899915108753));
#168858=CARTESIAN_POINT('Origin',(0.,12.2864158290368,0.));
#168859=CARTESIAN_POINT('',(34.3499698402976,12.2864158290368,-26.));
#168860=CARTESIAN_POINT('Ctrl Pts',(34.3499700010595,12.2864158290368,-26.));
#168861=CARTESIAN_POINT('Ctrl Pts',(34.36937553024,12.2864158290368,-25.9999999481105));
#168862=CARTESIAN_POINT('Ctrl Pts',(34.388714233124,12.2864158290398,-25.9976835575804));
#168863=CARTESIAN_POINT('Ctrl Pts',(34.4263253135713,12.2864158290398,-25.9886734779259));
#168864=CARTESIAN_POINT('Ctrl Pts',(34.444515834694,12.2864158290398,-25.982029986221));
#168865=CARTESIAN_POINT('Ctrl Pts',(34.4789643513881,12.2864158290398,-25.9647996369204));
#168866=CARTESIAN_POINT('Ctrl Pts',(34.49516751051,12.2864158290398,-25.9542472187584));
#168867=CARTESIAN_POINT('Ctrl Pts',(34.5249400449965,12.2864158290398,-25.9295636167488));
#168868=CARTESIAN_POINT('Ctrl Pts',(34.5384066147725,12.2864158290368,-25.9154633914141));
#168869=CARTESIAN_POINT('Ctrl Pts',(34.5500621903838,12.2864158290368,-25.899915108753));
#168870=CARTESIAN_POINT('',(34.25,12.2864158290368,-26.));
#168871=CARTESIAN_POINT('',(-1.78023751033836E-16,12.2864158290368,-26.));
#168872=CARTESIAN_POINT('',(34.,12.2864158290368,-25.75));
#168873=CARTESIAN_POINT('Origin',(34.25,12.2864158290368,-25.75));
#168874=CARTESIAN_POINT('',(34.,12.2864158290368,-22.25));
#168875=CARTESIAN_POINT('',(34.,12.2864158290368,1.78023751033836E-16));
#168876=CARTESIAN_POINT('',(34.25,12.2864158290368,-22.));
#168877=CARTESIAN_POINT('Origin',(34.25,12.2864158290368,-22.25));
#168878=CARTESIAN_POINT('',(36.7140857763057,12.2864158290368,-22.));
#168879=CARTESIAN_POINT('',(-1.78023751033836E-16,12.2864158290368,-22.));
#168880=CARTESIAN_POINT('Ctrl Pts',(36.9278413898934,12.2864158290368,-22.3796096990737));
#168881=CARTESIAN_POINT('Ctrl Pts',(36.9506411971848,12.2864158290368,-22.3419882773306));
#168882=CARTESIAN_POINT('Ctrl Pts',(36.9633000574054,12.2864158290369,-22.2979530583092));
#168883=CARTESIAN_POINT('Ctrl Pts',(36.9647398008015,12.2864158290369,-22.2102388654265));
#168884=CARTESIAN_POINT('Ctrl Pts',(36.9535886975365,12.2864158290369,-22.1658677743322));
#168885=CARTESIAN_POINT('Ctrl Pts',(36.9102418725233,12.2864158290369,-22.088851872103));
#168886=CARTESIAN_POINT('Ctrl Pts',(36.8783504274685,12.2864158290369,-22.0564924152445));
#168887=CARTESIAN_POINT('Ctrl Pts',(36.8025009076982,12.2864158290369,-22.0120627276042));
#168888=CARTESIAN_POINT('Ctrl Pts',(36.7584147748598,12.2864158290369,-22.0000000294023));
#168889=CARTESIAN_POINT('Ctrl Pts',(36.7140857763057,12.2864158290368,-22.));
#168890=CARTESIAN_POINT('',(40.0793482375844,12.2864158290368,-16.0673035961371));
#168891=CARTESIAN_POINT('',(40.,12.2864158290368,-16.263837185609));
#168892=CARTESIAN_POINT('Origin',(0.,12.2864158290368,0.));
#168893=CARTESIAN_POINT('',(40.,12.2864158290368,-16.25));
#168894=CARTESIAN_POINT('',(40.,12.2864158290368,1.78023751033836E-16));
#168895=CARTESIAN_POINT('Origin',(40.25,12.2864158290368,-16.25));
#168896=CARTESIAN_POINT('',(41.9311566536833,12.2864158290368,-10.309728497117));
#168897=CARTESIAN_POINT('',(40.9052877038759,12.2864158290368,-13.8300339067963));
#168898=CARTESIAN_POINT('Origin',(0.,12.2864158290368,0.));
#168899=CARTESIAN_POINT('',(40.6684316106912,12.2864158290368,-14.));
#168900=CARTESIAN_POINT('Ctrl Pts',(40.6684318962847,12.2864158290368,-14.));
#168901=CARTESIAN_POINT('Ctrl Pts',(40.7204534177382,12.2864158290367,-13.999999860968));
#168902=CARTESIAN_POINT('Ctrl Pts',(40.7718027191552,12.2864158290366,-13.9834730289839));
#168903=CARTESIAN_POINT('Ctrl Pts',(40.8562280414979,12.2864158290366,-13.92299809727));
#168904=CARTESIAN_POINT('Ctrl Pts',(40.8885419350417,12.2864158290366,-13.8795628077707));
#168905=CARTESIAN_POINT('Ctrl Pts',(40.9052877038759,12.2864158290368,-13.8300339067963));
#168906=CARTESIAN_POINT('',(40.25,12.2864158290368,-14.));
#168907=CARTESIAN_POINT('',(-1.78023751033836E-16,12.2864158290368,-14.));
#168908=CARTESIAN_POINT('',(40.,12.2864158290368,-13.75));
#168909=CARTESIAN_POINT('Origin',(40.25,12.2864158290368,-13.75));
#168910=CARTESIAN_POINT('',(40.,12.2864158290368,-10.25));
#168911=CARTESIAN_POINT('',(40.,12.2864158290368,1.78023751033836E-16));
#168912=CARTESIAN_POINT('',(40.25,12.2864158290368,-10.));
#168913=CARTESIAN_POINT('Origin',(40.25,12.2864158290368,-10.25));
#168914=CARTESIAN_POINT('',(41.6884058289697,12.2864158290368,-10.));
#168915=CARTESIAN_POINT('',(-1.78023751033836E-16,12.2864158290368,-10.));
#168916=CARTESIAN_POINT('Ctrl Pts',(41.9311566536833,12.2864158290368,-10.309728497117));
#168917=CARTESIAN_POINT('Ctrl Pts',(41.9492503311142,12.2864158290368,-10.2361380476238));
#168918=CARTESIAN_POINT('Ctrl Pts',(41.9316408283577,12.2864158290368,-10.1551935604058));
#168919=CARTESIAN_POINT('Ctrl Pts',(41.838909760766,12.2864158290368,-10.0366779216436));
#168920=CARTESIAN_POINT('Ctrl Pts',(41.7645408613858,12.2864158290368,-10.0000000680338));
#168921=CARTESIAN_POINT('Ctrl Pts',(41.6884058289697,12.2864158290368,-10.));
#168922=CARTESIAN_POINT('',(32.,12.2864158290368,-25.75));
#168923=CARTESIAN_POINT('',(31.75,12.2864158290368,-26.));
#168924=CARTESIAN_POINT('Origin',(31.75,12.2864158290368,-25.75));
#168925=CARTESIAN_POINT('',(28.25,12.2864158290368,-26.));
#168926=CARTESIAN_POINT('',(-1.78023751033836E-16,12.2864158290368,-26.));
#168927=CARTESIAN_POINT('',(28.,12.2864158290368,-25.75));
#168928=CARTESIAN_POINT('Origin',(28.25,12.2864158290368,-25.75));
#168929=CARTESIAN_POINT('',(28.,12.2864158290368,-22.25));
#168930=CARTESIAN_POINT('',(28.,12.2864158290368,1.78023751033836E-16));
#168931=CARTESIAN_POINT('',(28.25,12.2864158290368,-22.));
#168932=CARTESIAN_POINT('Origin',(28.25,12.2864158290368,-22.25));
#168933=CARTESIAN_POINT('',(31.75,12.2864158290368,-22.));
#168934=CARTESIAN_POINT('',(-1.78023751033836E-16,12.2864158290368,-22.));
#168935=CARTESIAN_POINT('',(32.,12.2864158290368,-22.25));
#168936=CARTESIAN_POINT('Origin',(31.75,12.2864158290368,-22.25));
#168937=CARTESIAN_POINT('',(32.,12.2864158290368,1.78023751033836E-16));
#168938=CARTESIAN_POINT('',(26.,12.2864158290368,-19.75));
#168939=CARTESIAN_POINT('',(25.75,12.2864158290368,-20.));
#168940=CARTESIAN_POINT('Origin',(25.75,12.2864158290368,-19.75));
#168941=CARTESIAN_POINT('',(22.25,12.2864158290368,-20.));
#168942=CARTESIAN_POINT('',(-1.78023751033836E-16,12.2864158290368,-20.));
#168943=CARTESIAN_POINT('',(22.,12.2864158290368,-19.75));
#168944=CARTESIAN_POINT('Origin',(22.25,12.2864158290368,-19.75));
#168945=CARTESIAN_POINT('',(22.,12.2864158290368,-16.25));
#168946=CARTESIAN_POINT('',(22.,12.2864158290368,1.78023751033836E-16));
#168947=CARTESIAN_POINT('',(22.25,12.2864158290368,-16.));
#168948=CARTESIAN_POINT('Origin',(22.25,12.2864158290368,-16.25));
#168949=CARTESIAN_POINT('',(25.75,12.2864158290368,-16.));
#168950=CARTESIAN_POINT('',(-1.78023751033836E-16,12.2864158290368,-16.));
#168951=CARTESIAN_POINT('',(26.,12.2864158290368,-16.25));
#168952=CARTESIAN_POINT('Origin',(25.75,12.2864158290368,-16.25));
#168953=CARTESIAN_POINT('',(26.,12.2864158290368,1.78023751033836E-16));
#168954=CARTESIAN_POINT('',(38.,12.2864158290368,-19.75));
#168955=CARTESIAN_POINT('',(37.75,12.2864158290368,-20.));
#168956=CARTESIAN_POINT('Origin',(37.75,12.2864158290368,-19.75));
#168957=CARTESIAN_POINT('',(34.25,12.2864158290368,-20.));
#168958=CARTESIAN_POINT('',(-1.78023751033836E-16,12.2864158290368,-20.));
#168959=CARTESIAN_POINT('',(34.,12.2864158290368,-19.75));
#168960=CARTESIAN_POINT('Origin',(34.25,12.2864158290368,-19.75));
#168961=CARTESIAN_POINT('',(34.,12.2864158290368,-16.25));
#168962=CARTESIAN_POINT('',(34.,12.2864158290368,1.78023751033836E-16));
#168963=CARTESIAN_POINT('',(34.25,12.2864158290368,-16.));
#168964=CARTESIAN_POINT('Origin',(34.25,12.2864158290368,-16.25));
#168965=CARTESIAN_POINT('',(37.75,12.2864158290368,-16.));
#168966=CARTESIAN_POINT('',(-1.78023751033836E-16,12.2864158290368,-16.));
#168967=CARTESIAN_POINT('',(38.,12.2864158290368,-16.25));
#168968=CARTESIAN_POINT('Origin',(37.75,12.2864158290368,-16.25));
#168969=CARTESIAN_POINT('',(38.,12.2864158290368,1.78023751033836E-16));
#168970=CARTESIAN_POINT('',(32.,12.2864158290368,-19.75));
#168971=CARTESIAN_POINT('',(31.75,12.2864158290368,-20.));
#168972=CARTESIAN_POINT('Origin',(31.75,12.2864158290368,-19.75));
#168973=CARTESIAN_POINT('',(28.25,12.2864158290368,-20.));
#168974=CARTESIAN_POINT('',(-1.78023751033836E-16,12.2864158290368,-20.));
#168975=CARTESIAN_POINT('',(28.,12.2864158290368,-19.75));
#168976=CARTESIAN_POINT('Origin',(28.25,12.2864158290368,-19.75));
#168977=CARTESIAN_POINT('',(28.,12.2864158290368,-16.25));
#168978=CARTESIAN_POINT('',(28.,12.2864158290368,1.78023751033836E-16));
#168979=CARTESIAN_POINT('',(28.25,12.2864158290368,-16.));
#168980=CARTESIAN_POINT('Origin',(28.25,12.2864158290368,-16.25));
#168981=CARTESIAN_POINT('',(31.75,12.2864158290368,-16.));
#168982=CARTESIAN_POINT('',(-1.78023751033836E-16,12.2864158290368,-16.));
#168983=CARTESIAN_POINT('',(32.,12.2864158290368,-16.25));
#168984=CARTESIAN_POINT('Origin',(31.75,12.2864158290368,-16.25));
#168985=CARTESIAN_POINT('',(32.,12.2864158290368,1.78023751033836E-16));
#168986=CARTESIAN_POINT('',(20.,12.2864158290368,-13.75));
#168987=CARTESIAN_POINT('',(19.75,12.2864158290368,-14.));
#168988=CARTESIAN_POINT('Origin',(19.75,12.2864158290368,-13.75));
#168989=CARTESIAN_POINT('',(16.25,12.2864158290368,-14.));
#168990=CARTESIAN_POINT('',(-1.78023751033836E-16,12.2864158290368,-14.));
#168991=CARTESIAN_POINT('',(16.,12.2864158290368,-13.75));
#168992=CARTESIAN_POINT('Origin',(16.25,12.2864158290368,-13.75));
#168993=CARTESIAN_POINT('',(16.,12.2864158290368,-10.25));
#168994=CARTESIAN_POINT('',(16.,12.2864158290368,1.78023751033836E-16));
#168995=CARTESIAN_POINT('',(16.25,12.2864158290368,-10.));
#168996=CARTESIAN_POINT('Origin',(16.25,12.2864158290368,-10.25));
#168997=CARTESIAN_POINT('',(19.75,12.2864158290368,-10.));
#168998=CARTESIAN_POINT('',(-1.78023751033836E-16,12.2864158290368,-10.));
#168999=CARTESIAN_POINT('',(20.,12.2864158290368,-10.25));
#169000=CARTESIAN_POINT('Origin',(19.75,12.2864158290368,-10.25));
#169001=CARTESIAN_POINT('',(20.,12.2864158290368,1.78023751033836E-16));
#169002=CARTESIAN_POINT('',(26.,12.2864158290368,-13.75));
#169003=CARTESIAN_POINT('',(25.75,12.2864158290368,-14.));
#169004=CARTESIAN_POINT('Origin',(25.75,12.2864158290368,-13.75));
#169005=CARTESIAN_POINT('',(22.25,12.2864158290368,-14.));
#169006=CARTESIAN_POINT('',(-1.78023751033836E-16,12.2864158290368,-14.));
#169007=CARTESIAN_POINT('',(22.,12.2864158290368,-13.75));
#169008=CARTESIAN_POINT('Origin',(22.25,12.2864158290368,-13.75));
#169009=CARTESIAN_POINT('',(22.,12.2864158290368,-10.25));
#169010=CARTESIAN_POINT('',(22.,12.2864158290368,1.78023751033836E-16));
#169011=CARTESIAN_POINT('',(22.25,12.2864158290368,-10.));
#169012=CARTESIAN_POINT('Origin',(22.25,12.2864158290368,-10.25));
#169013=CARTESIAN_POINT('',(25.75,12.2864158290368,-10.));
#169014=CARTESIAN_POINT('',(-1.78023751033836E-16,12.2864158290368,-10.));
#169015=CARTESIAN_POINT('',(26.,12.2864158290368,-10.25));
#169016=CARTESIAN_POINT('Origin',(25.75,12.2864158290368,-10.25));
#169017=CARTESIAN_POINT('',(26.,12.2864158290368,1.78023751033836E-16));
#169018=CARTESIAN_POINT('',(38.,12.2864158290368,-13.75));
#169019=CARTESIAN_POINT('',(37.75,12.2864158290368,-14.));
#169020=CARTESIAN_POINT('Origin',(37.75,12.2864158290368,-13.75));
#169021=CARTESIAN_POINT('',(34.25,12.2864158290368,-14.));
#169022=CARTESIAN_POINT('',(-1.78023751033836E-16,12.2864158290368,-14.));
#169023=CARTESIAN_POINT('',(34.,12.2864158290368,-13.75));
#169024=CARTESIAN_POINT('Origin',(34.25,12.2864158290368,-13.75));
#169025=CARTESIAN_POINT('',(34.,12.2864158290368,-10.25));
#169026=CARTESIAN_POINT('',(34.,12.2864158290368,1.78023751033836E-16));
#169027=CARTESIAN_POINT('',(34.25,12.2864158290368,-10.));
#169028=CARTESIAN_POINT('Origin',(34.25,12.2864158290368,-10.25));
#169029=CARTESIAN_POINT('',(37.75,12.2864158290368,-10.));
#169030=CARTESIAN_POINT('',(-1.78023751033836E-16,12.2864158290368,-10.));
#169031=CARTESIAN_POINT('',(38.,12.2864158290368,-10.25));
#169032=CARTESIAN_POINT('Origin',(37.75,12.2864158290368,-10.25));
#169033=CARTESIAN_POINT('',(38.,12.2864158290368,1.78023751033836E-16));
#169034=CARTESIAN_POINT('',(32.,12.2864158290368,-13.75));
#169035=CARTESIAN_POINT('',(31.75,12.2864158290368,-14.));
#169036=CARTESIAN_POINT('Origin',(31.75,12.2864158290368,-13.75));
#169037=CARTESIAN_POINT('',(28.25,12.2864158290368,-14.));
#169038=CARTESIAN_POINT('',(-1.78023751033836E-16,12.2864158290368,-14.));
#169039=CARTESIAN_POINT('',(28.,12.2864158290368,-13.75));
#169040=CARTESIAN_POINT('Origin',(28.25,12.2864158290368,-13.75));
#169041=CARTESIAN_POINT('',(28.,12.2864158290368,-10.25));
#169042=CARTESIAN_POINT('',(28.,12.2864158290368,1.78023751033836E-16));
#169043=CARTESIAN_POINT('',(28.25,12.2864158290368,-10.));
#169044=CARTESIAN_POINT('Origin',(28.25,12.2864158290368,-10.25));
#169045=CARTESIAN_POINT('',(31.75,12.2864158290368,-10.));
#169046=CARTESIAN_POINT('',(-1.78023751033836E-16,12.2864158290368,-10.));
#169047=CARTESIAN_POINT('',(32.,12.2864158290368,-10.25));
#169048=CARTESIAN_POINT('Origin',(31.75,12.2864158290368,-10.25));
#169049=CARTESIAN_POINT('',(32.,12.2864158290368,1.78023751033836E-16));
#169050=CARTESIAN_POINT('',(14.,12.2864158290368,-7.75));
#169051=CARTESIAN_POINT('',(13.75,12.2864158290368,-8.));
#169052=CARTESIAN_POINT('Origin',(13.75,12.2864158290368,-7.75));
#169053=CARTESIAN_POINT('',(10.25,12.2864158290368,-8.));
#169054=CARTESIAN_POINT('',(-1.78023751033836E-16,12.2864158290368,-8.));
#169055=CARTESIAN_POINT('',(10.,12.2864158290368,-7.75));
#169056=CARTESIAN_POINT('Origin',(10.25,12.2864158290368,-7.75));
#169057=CARTESIAN_POINT('',(10.,12.2864158290368,-4.25));
#169058=CARTESIAN_POINT('',(10.,12.2864158290368,1.78023751033836E-16));
#169059=CARTESIAN_POINT('',(10.25,12.2864158290368,-4.));
#169060=CARTESIAN_POINT('Origin',(10.25,12.2864158290368,-4.25));
#169061=CARTESIAN_POINT('',(13.75,12.2864158290368,-4.));
#169062=CARTESIAN_POINT('',(-1.78023751033836E-16,12.2864158290368,-4.));
#169063=CARTESIAN_POINT('',(14.,12.2864158290368,-4.25));
#169064=CARTESIAN_POINT('Origin',(13.75,12.2864158290368,-4.25));
#169065=CARTESIAN_POINT('',(14.,12.2864158290368,1.78023751033836E-16));
#169066=CARTESIAN_POINT('',(20.,12.2864158290368,-7.75));
#169067=CARTESIAN_POINT('',(19.75,12.2864158290368,-8.));
#169068=CARTESIAN_POINT('Origin',(19.75,12.2864158290368,-7.75));
#169069=CARTESIAN_POINT('',(16.25,12.2864158290368,-8.));
#169070=CARTESIAN_POINT('',(-1.78023751033836E-16,12.2864158290368,-8.));
#169071=CARTESIAN_POINT('',(16.,12.2864158290368,-7.75));
#169072=CARTESIAN_POINT('Origin',(16.25,12.2864158290368,-7.75));
#169073=CARTESIAN_POINT('',(16.,12.2864158290368,-4.25));
#169074=CARTESIAN_POINT('',(16.,12.2864158290368,1.78023751033836E-16));
#169075=CARTESIAN_POINT('',(16.25,12.2864158290368,-4.));
#169076=CARTESIAN_POINT('Origin',(16.25,12.2864158290368,-4.25));
#169077=CARTESIAN_POINT('',(19.75,12.2864158290368,-4.));
#169078=CARTESIAN_POINT('',(-1.78023751033836E-16,12.2864158290368,-4.));
#169079=CARTESIAN_POINT('',(20.,12.2864158290368,-4.25));
#169080=CARTESIAN_POINT('Origin',(19.75,12.2864158290368,-4.25));
#169081=CARTESIAN_POINT('',(20.,12.2864158290368,1.78023751033836E-16));
#169082=CARTESIAN_POINT('',(26.,12.2864158290368,-7.75));
#169083=CARTESIAN_POINT('',(25.75,12.2864158290368,-8.));
#169084=CARTESIAN_POINT('Origin',(25.75,12.2864158290368,-7.75));
#169085=CARTESIAN_POINT('',(22.25,12.2864158290368,-8.));
#169086=CARTESIAN_POINT('',(-1.78023751033836E-16,12.2864158290368,-8.));
#169087=CARTESIAN_POINT('',(22.,12.2864158290368,-7.75));
#169088=CARTESIAN_POINT('Origin',(22.25,12.2864158290368,-7.75));
#169089=CARTESIAN_POINT('',(22.,12.2864158290368,-4.25));
#169090=CARTESIAN_POINT('',(22.,12.2864158290368,1.78023751033836E-16));
#169091=CARTESIAN_POINT('',(22.25,12.2864158290368,-4.));
#169092=CARTESIAN_POINT('Origin',(22.25,12.2864158290368,-4.25));
#169093=CARTESIAN_POINT('',(25.75,12.2864158290368,-4.));
#169094=CARTESIAN_POINT('',(-1.78023751033836E-16,12.2864158290368,-4.));
#169095=CARTESIAN_POINT('',(26.,12.2864158290368,-4.25));
#169096=CARTESIAN_POINT('Origin',(25.75,12.2864158290368,-4.25));
#169097=CARTESIAN_POINT('',(26.,12.2864158290368,1.78023751033836E-16));
#169098=CARTESIAN_POINT('',(38.,12.2864158290368,-7.75));
#169099=CARTESIAN_POINT('',(37.75,12.2864158290368,-8.));
#169100=CARTESIAN_POINT('Origin',(37.75,12.2864158290368,-7.75));
#169101=CARTESIAN_POINT('',(34.25,12.2864158290368,-8.));
#169102=CARTESIAN_POINT('',(-1.78023751033836E-16,12.2864158290368,-8.));
#169103=CARTESIAN_POINT('',(34.,12.2864158290368,-7.75));
#169104=CARTESIAN_POINT('Origin',(34.25,12.2864158290368,-7.75));
#169105=CARTESIAN_POINT('',(34.,12.2864158290368,-4.25));
#169106=CARTESIAN_POINT('',(34.,12.2864158290368,1.78023751033836E-16));
#169107=CARTESIAN_POINT('',(34.25,12.2864158290368,-4.));
#169108=CARTESIAN_POINT('Origin',(34.25,12.2864158290368,-4.25));
#169109=CARTESIAN_POINT('',(37.75,12.2864158290368,-4.));
#169110=CARTESIAN_POINT('',(-1.78023751033836E-16,12.2864158290368,-4.));
#169111=CARTESIAN_POINT('',(38.,12.2864158290368,-4.25));
#169112=CARTESIAN_POINT('Origin',(37.75,12.2864158290368,-4.25));
#169113=CARTESIAN_POINT('',(38.,12.2864158290368,1.78023751033836E-16));
#169114=CARTESIAN_POINT('',(32.,12.2864158290368,-7.75));
#169115=CARTESIAN_POINT('',(31.75,12.2864158290368,-8.));
#169116=CARTESIAN_POINT('Origin',(31.75,12.2864158290368,-7.75));
#169117=CARTESIAN_POINT('',(28.25,12.2864158290368,-8.));
#169118=CARTESIAN_POINT('',(-1.78023751033836E-16,12.2864158290368,-8.));
#169119=CARTESIAN_POINT('',(28.,12.2864158290368,-7.75));
#169120=CARTESIAN_POINT('Origin',(28.25,12.2864158290368,-7.75));
#169121=CARTESIAN_POINT('',(28.,12.2864158290368,-4.25));
#169122=CARTESIAN_POINT('',(28.,12.2864158290368,1.78023751033836E-16));
#169123=CARTESIAN_POINT('',(28.25,12.2864158290368,-4.));
#169124=CARTESIAN_POINT('Origin',(28.25,12.2864158290368,-4.25));
#169125=CARTESIAN_POINT('',(31.75,12.2864158290368,-4.));
#169126=CARTESIAN_POINT('',(-1.78023751033836E-16,12.2864158290368,-4.));
#169127=CARTESIAN_POINT('',(32.,12.2864158290368,-4.25));
#169128=CARTESIAN_POINT('Origin',(31.75,12.2864158290368,-4.25));
#169129=CARTESIAN_POINT('',(32.,12.2864158290368,1.78023751033836E-16));
#169130=CARTESIAN_POINT('',(40.25,12.2864158290368,-8.));
#169131=CARTESIAN_POINT('',(42.2246586690697,12.2864158290368,-8.));
#169132=CARTESIAN_POINT('',(-1.78023751033836E-16,12.2864158290368,-8.));
#169133=CARTESIAN_POINT('',(40.,12.2864158290368,-7.75));
#169134=CARTESIAN_POINT('Origin',(40.25,12.2864158290368,-7.75));
#169135=CARTESIAN_POINT('',(40.,12.2864158290368,-4.25));
#169136=CARTESIAN_POINT('',(40.,12.2864158290368,1.78023751033836E-16));
#169137=CARTESIAN_POINT('',(40.25,12.2864158290368,-4.));
#169138=CARTESIAN_POINT('Origin',(40.25,12.2864158290368,-4.25));
#169139=CARTESIAN_POINT('',(42.7191142657048,12.2864158290368,-4.));
#169140=CARTESIAN_POINT('',(-1.78023751033836E-16,12.2864158290368,-4.));
#169141=CARTESIAN_POINT('',(42.9678785657731,12.2864158290368,-4.27478789613869));
#169142=CARTESIAN_POINT('Ctrl Pts',(42.9678785657731,12.2864158290368,-4.27478789613869));
#169143=CARTESIAN_POINT('Ctrl Pts',(42.9747729370317,12.2864158290368,-4.20548749139673));
#169144=CARTESIAN_POINT('Ctrl Pts',(42.9509225178878,12.2864158290368,-4.13358319687088));
#169145=CARTESIAN_POINT('Ctrl Pts',(42.8579914613632,12.2864158290368,-4.03089898418831));
#169146=CARTESIAN_POINT('Ctrl Pts',(42.7888799353852,12.2864158290368,-4.00000017659962));
#169147=CARTESIAN_POINT('Ctrl Pts',(42.7191142657048,12.2864158290368,-4.));
#169148=CARTESIAN_POINT('',(42.4705653406402,12.2864158290368,-7.79509330581798));
#169149=CARTESIAN_POINT('Origin',(0.,12.2864158290368,0.));
#169150=CARTESIAN_POINT('Ctrl Pts',(42.2246587886425,12.2864158290368,-8.));
#169151=CARTESIAN_POINT('Ctrl Pts',(42.2828205030766,12.2864158290368,-7.99999984459623));
#169152=CARTESIAN_POINT('Ctrl Pts',(42.3399458254619,12.2864158290368,-7.97934638688388));
#169153=CARTESIAN_POINT('Ctrl Pts',(42.4294397982628,12.2864158290368,-7.9047734962375));
#169154=CARTESIAN_POINT('Ctrl Pts',(42.460020288206,12.2864158290368,-7.85254658294873));
#169155=CARTESIAN_POINT('Ctrl Pts',(42.4705653406402,12.2864158290368,-7.79509330581798));
#169156=CARTESIAN_POINT('',(-7.75000000000008,12.2864158290368,-7.99999999999992));
#169157=CARTESIAN_POINT('',(-8.,12.2864158290368,-7.75));
#169158=CARTESIAN_POINT('Origin',(-7.75000000000008,12.2864158290368,-7.74999999999992));
#169159=CARTESIAN_POINT('',(-8.,12.2864158290368,-4.25));
#169160=CARTESIAN_POINT('',(-8.,12.2864158290368,1.78023751033836E-16));
#169161=CARTESIAN_POINT('',(-7.75,12.2864158290368,-4.));
#169162=CARTESIAN_POINT('Origin',(-7.75,12.2864158290368,-4.25));
#169163=CARTESIAN_POINT('',(-4.25,12.2864158290368,-4.));
#169164=CARTESIAN_POINT('',(1.78023751033836E-16,12.2864158290368,-4.));
#169165=CARTESIAN_POINT('',(-4.00000000000004,12.2864158290368,-4.24999999999996));
#169166=CARTESIAN_POINT('Origin',(-4.25000000000004,12.2864158290368,-4.24999999999996));
#169167=CARTESIAN_POINT('',(-4.00000000000008,12.2864158290368,-7.74999999999996));
#169168=CARTESIAN_POINT('',(-4.,12.2864158290368,4.20757998171514E-14));
#169169=CARTESIAN_POINT('',(-4.25000000000009,12.2864158290368,-7.99999999999995));
#169170=CARTESIAN_POINT('Origin',(-4.25000000000008,12.2864158290368,-7.74999999999996));
#169171=CARTESIAN_POINT('',(-8.36175283812014E-14,12.2864158290368,-8.));
#169172=CARTESIAN_POINT('',(-13.7500000000001,12.2864158290368,-13.9999999999999));
#169173=CARTESIAN_POINT('',(-14.,12.2864158290368,-13.75));
#169174=CARTESIAN_POINT('Origin',(-13.7500000000001,12.2864158290368,-13.7499999999999));
#169175=CARTESIAN_POINT('',(-14.,12.2864158290368,-10.25));
#169176=CARTESIAN_POINT('',(-14.,12.2864158290368,1.78023751033836E-16));
#169177=CARTESIAN_POINT('',(-13.75,12.2864158290368,-10.));
#169178=CARTESIAN_POINT('Origin',(-13.75,12.2864158290368,-10.25));
#169179=CARTESIAN_POINT('',(-10.25,12.2864158290368,-10.));
#169180=CARTESIAN_POINT('',(1.78023751033836E-16,12.2864158290368,-10.));
#169181=CARTESIAN_POINT('',(-10.0000000000001,12.2864158290368,-10.2499999999999));
#169182=CARTESIAN_POINT('Origin',(-10.2500000000001,12.2864158290368,-10.2499999999999));
#169183=CARTESIAN_POINT('',(-10.0000000000001,12.2864158290368,-13.7499999999999));
#169184=CARTESIAN_POINT('',(-10.,12.2864158290368,1.04922463916328E-13));
#169185=CARTESIAN_POINT('',(-10.2500000000001,12.2864158290368,-13.9999999999999));
#169186=CARTESIAN_POINT('Origin',(-10.2500000000001,12.2864158290368,-13.7499999999999));
#169187=CARTESIAN_POINT('',(-1.46464192480378E-13,12.2864158290368,-14.));
#169188=CARTESIAN_POINT('',(-19.7500000000002,12.2864158290368,-19.9999999999998));
#169189=CARTESIAN_POINT('',(-20.,12.2864158290368,-19.75));
#169190=CARTESIAN_POINT('Origin',(-19.7500000000002,12.2864158290368,-19.7499999999998));
#169191=CARTESIAN_POINT('',(-20.,12.2864158290368,-16.25));
#169192=CARTESIAN_POINT('',(-20.,12.2864158290368,1.78023751033836E-16));
#169193=CARTESIAN_POINT('',(-19.75,12.2864158290368,-16.));
#169194=CARTESIAN_POINT('Origin',(-19.75,12.2864158290368,-16.25));
#169195=CARTESIAN_POINT('',(-16.25,12.2864158290368,-16.));
#169196=CARTESIAN_POINT('',(1.78023751033836E-16,12.2864158290368,-16.));
#169197=CARTESIAN_POINT('',(-16.0000000000002,12.2864158290368,-16.2499999999998));
#169198=CARTESIAN_POINT('Origin',(-16.2500000000002,12.2864158290368,-16.2499999999998));
#169199=CARTESIAN_POINT('',(-16.0000000000002,12.2864158290368,-19.7499999999998));
#169200=CARTESIAN_POINT('',(-16.,12.2864158290368,1.67769128015504E-13));
#169201=CARTESIAN_POINT('',(-16.2500000000002,12.2864158290368,-19.9999999999998));
#169202=CARTESIAN_POINT('Origin',(-16.2500000000002,12.2864158290368,-19.7499999999998));
#169203=CARTESIAN_POINT('',(-2.09310856579554E-13,12.2864158290368,-20.));
#169204=CARTESIAN_POINT('',(-25.7500000000003,12.2864158290368,-25.9999999999997));
#169205=CARTESIAN_POINT('',(-26.,12.2864158290368,-25.75));
#169206=CARTESIAN_POINT('Origin',(-25.7500000000003,12.2864158290368,-25.7499999999997));
#169207=CARTESIAN_POINT('',(-26.,12.2864158290368,-22.25));
#169208=CARTESIAN_POINT('',(-26.,12.2864158290368,1.78023751033836E-16));
#169209=CARTESIAN_POINT('',(-25.75,12.2864158290368,-22.));
#169210=CARTESIAN_POINT('Origin',(-25.75,12.2864158290368,-22.25));
#169211=CARTESIAN_POINT('',(-22.25,12.2864158290368,-22.));
#169212=CARTESIAN_POINT('',(1.78023751033836E-16,12.2864158290368,-22.));
#169213=CARTESIAN_POINT('',(-22.0000000000002,12.2864158290368,-22.2499999999998));
#169214=CARTESIAN_POINT('Origin',(-22.2500000000002,12.2864158290368,-22.2499999999998));
#169215=CARTESIAN_POINT('',(-22.0000000000003,12.2864158290368,-25.7499999999998));
#169216=CARTESIAN_POINT('',(-22.,12.2864158290368,2.30615792114681E-13));
#169217=CARTESIAN_POINT('',(-22.2500000000003,12.2864158290368,-25.9999999999998));
#169218=CARTESIAN_POINT('Origin',(-22.2500000000003,12.2864158290368,-25.7499999999998));
#169219=CARTESIAN_POINT('',(-2.72157520678731E-13,12.2864158290368,-26.));
#169220=CARTESIAN_POINT('',(1.74999999999985,12.2864158290368,-14.));
#169221=CARTESIAN_POINT('',(-1.75000000000014,12.2864158290368,-14.));
#169222=CARTESIAN_POINT('',(-1.46820239982445E-13,12.2864158290368,-14.));
#169223=CARTESIAN_POINT('',(-2.00000000000014,12.2864158290368,-13.75));
#169224=CARTESIAN_POINT('Origin',(-1.75000000000014,12.2864158290368,-13.75));
#169225=CARTESIAN_POINT('',(-2.00000000000011,12.2864158290368,-10.25));
#169226=CARTESIAN_POINT('',(-2.,12.2864158290368,2.11269117840926E-14));
#169227=CARTESIAN_POINT('',(-1.7500000000001,12.2864158290368,-9.99999999999998));
#169228=CARTESIAN_POINT('Origin',(-1.75000000000011,12.2864158290368,-10.25));
#169229=CARTESIAN_POINT('',(1.7499999999999,12.2864158290368,-10.));
#169230=CARTESIAN_POINT('',(-1.04922463916328E-13,12.2864158290368,-10.));
#169231=CARTESIAN_POINT('',(1.99999999999989,12.2864158290368,-10.25));
#169232=CARTESIAN_POINT('Origin',(1.74999999999989,12.2864158290368,-10.25));
#169233=CARTESIAN_POINT('',(1.99999999999986,12.2864158290368,-13.75));
#169234=CARTESIAN_POINT('',(2.,12.2864158290368,-2.0770864282025E-14));
#169235=CARTESIAN_POINT('Origin',(1.74999999999986,12.2864158290368,-13.75));
#169236=CARTESIAN_POINT('',(1.74999999999991,12.2864158290368,-8.00000000000002));
#169237=CARTESIAN_POINT('',(-1.75000000000008,12.2864158290368,-7.99999999999998));
#169238=CARTESIAN_POINT('',(-8.3973575883269E-14,12.2864158290368,-8.));
#169239=CARTESIAN_POINT('',(-2.00000000000008,12.2864158290368,-7.74999999999998));
#169240=CARTESIAN_POINT('Origin',(-1.75000000000008,12.2864158290368,-7.74999999999998));
#169241=CARTESIAN_POINT('',(-2.00000000000004,12.2864158290368,-4.24999999999998));
#169242=CARTESIAN_POINT('',(-2.,12.2864158290368,2.11269117840926E-14));
#169243=CARTESIAN_POINT('',(-1.75000000000004,12.2864158290368,-3.99999999999998));
#169244=CARTESIAN_POINT('Origin',(-1.75000000000004,12.2864158290368,-4.24999999999998));
#169245=CARTESIAN_POINT('',(1.74999999999996,12.2864158290368,-4.00000000000002));
#169246=CARTESIAN_POINT('',(-4.20757998171514E-14,12.2864158290368,-4.));
#169247=CARTESIAN_POINT('',(1.99999999999996,12.2864158290368,-4.25000000000002));
#169248=CARTESIAN_POINT('Origin',(1.74999999999996,12.2864158290368,-4.25000000000002));
#169249=CARTESIAN_POINT('',(1.99999999999992,12.2864158290368,-7.75000000000002));
#169250=CARTESIAN_POINT('',(2.,12.2864158290368,-2.0770864282025E-14));
#169251=CARTESIAN_POINT('Origin',(1.74999999999992,12.2864158290368,-7.75000000000002));
#169252=CARTESIAN_POINT('',(1.74999999999979,12.2864158290368,-20.));
#169253=CARTESIAN_POINT('',(-1.75000000000021,12.2864158290368,-20.));
#169254=CARTESIAN_POINT('',(-2.09666904081622E-13,12.2864158290368,-20.));
#169255=CARTESIAN_POINT('',(-2.00000000000021,12.2864158290368,-19.75));
#169256=CARTESIAN_POINT('Origin',(-1.75000000000021,12.2864158290368,-19.75));
#169257=CARTESIAN_POINT('',(-2.00000000000017,12.2864158290368,-16.25));
#169258=CARTESIAN_POINT('',(-2.,12.2864158290368,2.11269117840926E-14));
#169259=CARTESIAN_POINT('',(-1.75000000000017,12.2864158290368,-16.));
#169260=CARTESIAN_POINT('Origin',(-1.75000000000017,12.2864158290368,-16.25));
#169261=CARTESIAN_POINT('',(1.74999999999983,12.2864158290368,-16.));
#169262=CARTESIAN_POINT('',(-1.67769128015504E-13,12.2864158290368,-16.));
#169263=CARTESIAN_POINT('',(1.99999999999983,12.2864158290368,-16.25));
#169264=CARTESIAN_POINT('Origin',(1.74999999999983,12.2864158290368,-16.25));
#169265=CARTESIAN_POINT('',(1.99999999999979,12.2864158290368,-19.75));
#169266=CARTESIAN_POINT('',(2.,12.2864158290368,-2.0770864282025E-14));
#169267=CARTESIAN_POINT('Origin',(1.74999999999979,12.2864158290368,-19.75));
#169268=CARTESIAN_POINT('',(1.74999999999973,12.2864158290368,-26.));
#169269=CARTESIAN_POINT('',(-1.75000000000027,12.2864158290368,-26.));
#169270=CARTESIAN_POINT('',(-2.72513568180798E-13,12.2864158290368,-26.));
#169271=CARTESIAN_POINT('',(-2.00000000000027,12.2864158290368,-25.75));
#169272=CARTESIAN_POINT('Origin',(-1.75000000000027,12.2864158290368,-25.75));
#169273=CARTESIAN_POINT('',(-2.00000000000023,12.2864158290368,-22.25));
#169274=CARTESIAN_POINT('',(-2.,12.2864158290368,2.11269117840926E-14));
#169275=CARTESIAN_POINT('',(-1.75000000000023,12.2864158290368,-22.));
#169276=CARTESIAN_POINT('Origin',(-1.75000000000023,12.2864158290368,-22.25));
#169277=CARTESIAN_POINT('',(1.74999999999977,12.2864158290368,-22.));
#169278=CARTESIAN_POINT('',(-2.30615792114681E-13,12.2864158290368,-22.));
#169279=CARTESIAN_POINT('',(1.99999999999977,12.2864158290368,-22.25));
#169280=CARTESIAN_POINT('Origin',(1.74999999999977,12.2864158290368,-22.25));
#169281=CARTESIAN_POINT('',(1.99999999999973,12.2864158290368,-25.75));
#169282=CARTESIAN_POINT('',(2.,12.2864158290368,-2.0770864282025E-14));
#169283=CARTESIAN_POINT('Origin',(1.74999999999973,12.2864158290368,-25.75));
#169284=CARTESIAN_POINT('',(1.74999999999966,12.2864158290368,-32.));
#169285=CARTESIAN_POINT('',(-1.75000000000033,12.2864158290368,-32.));
#169286=CARTESIAN_POINT('',(-3.35360232279975E-13,12.2864158290368,-32.));
#169287=CARTESIAN_POINT('',(-2.00000000000033,12.2864158290368,-31.75));
#169288=CARTESIAN_POINT('Origin',(-1.75000000000033,12.2864158290368,-31.75));
#169289=CARTESIAN_POINT('',(-2.0000000000003,12.2864158290368,-28.25));
#169290=CARTESIAN_POINT('',(-2.,12.2864158290368,2.11269117840926E-14));
#169291=CARTESIAN_POINT('',(-1.75000000000029,12.2864158290368,-28.));
#169292=CARTESIAN_POINT('Origin',(-1.7500000000003,12.2864158290368,-28.25));
#169293=CARTESIAN_POINT('',(1.74999999999971,12.2864158290368,-28.));
#169294=CARTESIAN_POINT('',(-2.93462456213857E-13,12.2864158290368,-28.));
#169295=CARTESIAN_POINT('',(1.9999999999997,12.2864158290368,-28.25));
#169296=CARTESIAN_POINT('Origin',(1.7499999999997,12.2864158290368,-28.25));
#169297=CARTESIAN_POINT('',(1.99999999999967,12.2864158290368,-31.75));
#169298=CARTESIAN_POINT('',(2.,12.2864158290368,-2.0770864282025E-14));
#169299=CARTESIAN_POINT('Origin',(1.74999999999967,12.2864158290368,-31.75));
#169300=CARTESIAN_POINT('',(1.7499999999996,12.2864158290368,-38.));
#169301=CARTESIAN_POINT('',(-1.7500000000004,12.2864158290368,-38.));
#169302=CARTESIAN_POINT('',(-3.98206896379151E-13,12.2864158290368,-38.));
#169303=CARTESIAN_POINT('',(-2.0000000000004,12.2864158290368,-37.75));
#169304=CARTESIAN_POINT('Origin',(-1.7500000000004,12.2864158290368,-37.75));
#169305=CARTESIAN_POINT('',(-2.00000000000036,12.2864158290368,-34.25));
#169306=CARTESIAN_POINT('',(-2.,12.2864158290368,2.11269117840926E-14));
#169307=CARTESIAN_POINT('',(-1.75000000000036,12.2864158290368,-34.));
#169308=CARTESIAN_POINT('Origin',(-1.75000000000036,12.2864158290368,-34.25));
#169309=CARTESIAN_POINT('',(1.74999999999964,12.2864158290368,-34.));
#169310=CARTESIAN_POINT('',(-3.56309120313034E-13,12.2864158290368,-34.));
#169311=CARTESIAN_POINT('',(1.99999999999964,12.2864158290368,-34.25));
#169312=CARTESIAN_POINT('Origin',(1.74999999999964,12.2864158290368,-34.25));
#169313=CARTESIAN_POINT('',(1.9999999999996,12.2864158290368,-37.75));
#169314=CARTESIAN_POINT('',(2.,12.2864158290368,-2.0770864282025E-14));
#169315=CARTESIAN_POINT('Origin',(1.7499999999996,12.2864158290368,-37.75));
#169316=CARTESIAN_POINT('',(-31.75,12.2864158290368,-28.));
#169317=CARTESIAN_POINT('',(-28.25,12.2864158290368,-28.));
#169318=CARTESIAN_POINT('',(1.78023751033836E-16,12.2864158290368,-28.));
#169319=CARTESIAN_POINT('',(-28.0000000000003,12.2864158290368,-28.2499999999997));
#169320=CARTESIAN_POINT('Origin',(-28.2500000000003,12.2864158290368,-28.2499999999997));
#169321=CARTESIAN_POINT('',(-28.0000000000003,12.2864158290368,-31.7499999999997));
#169322=CARTESIAN_POINT('',(-28.,12.2864158290368,2.93462456213857E-13));
#169323=CARTESIAN_POINT('',(-28.2500000000003,12.2864158290368,-31.9999999999997));
#169324=CARTESIAN_POINT('Origin',(-28.2500000000003,12.2864158290368,-31.7499999999997));
#169325=CARTESIAN_POINT('',(-28.8949819546436,12.2864158290368,-31.9999999999997));
#169326=CARTESIAN_POINT('',(-3.35004184777907E-13,12.2864158290368,-32.));
#169327=CARTESIAN_POINT('',(-29.0633341308023,12.2864158290368,-31.934855709731));
#169328=CARTESIAN_POINT('Origin',(-28.905703598429,12.2864158290367,-31.777318445284));
#169329=CARTESIAN_POINT('',(-31.9348557097313,12.2864158290368,-29.063334130802));
#169330=CARTESIAN_POINT('Origin',(0.,12.2864158290368,0.));
#169331=CARTESIAN_POINT('',(-32.,12.2864158290368,-28.8949819546432));
#169332=CARTESIAN_POINT('Origin',(-31.777318445275,12.2864158290367,-28.9057035984243));
#169333=CARTESIAN_POINT('',(-32.,12.2864158290368,-28.25));
#169334=CARTESIAN_POINT('',(-32.,12.2864158290368,1.78023751033836E-16));
#169335=CARTESIAN_POINT('Origin',(-31.75,12.2864158290368,-28.25));
#169336=CARTESIAN_POINT('',(-2.00000000000042,12.2864158290368,-40.25));
#169337=CARTESIAN_POINT('',(-1.75000000000042,12.2864158290368,-40.));
#169338=CARTESIAN_POINT('Origin',(-1.75000000000042,12.2864158290368,-40.25));
#169339=CARTESIAN_POINT('',(1.74999999999958,12.2864158290368,-40.));
#169340=CARTESIAN_POINT('',(-4.1915578441221E-13,12.2864158290368,-40.));
#169341=CARTESIAN_POINT('',(1.99999999999958,12.2864158290368,-40.25));
#169342=CARTESIAN_POINT('Origin',(1.74999999999958,12.2864158290368,-40.25));
#169343=CARTESIAN_POINT('',(1.99999999999955,12.2864158290368,-42.8943150864053));
#169344=CARTESIAN_POINT('',(2.,12.2864158290368,-2.0770864282025E-14));
#169345=CARTESIAN_POINT('',(1.76015270483919,12.2864158290368,-43.1441104028771));
#169346=CARTESIAN_POINT('Ctrl Pts',(1.99999999999955,12.2864158290368,-42.8943150864053));
#169347=CARTESIAN_POINT('Ctrl Pts',(1.99999982972045,12.2864158290368,-42.9580603817067));
#169348=CARTESIAN_POINT('Ctrl Pts',(1.97441776391982,12.2864158290368,-43.0215128426886));
#169349=CARTESIAN_POINT('Ctrl Pts',(1.88634592712773,12.2864158290368,-43.1132899987123));
#169350=CARTESIAN_POINT('Ctrl Pts',(1.82448984655227,12.2864158290368,-43.1414855467453));
#169351=CARTESIAN_POINT('Ctrl Pts',(1.76015270483919,12.2864158290368,-43.1441104028771));
#169352=CARTESIAN_POINT('',(-1.7601527048401,12.2864158290368,-43.1441104028771));
#169353=CARTESIAN_POINT('Origin',(0.,12.2864158290368,0.));
#169354=CARTESIAN_POINT('',(-2.00000000000045,12.2864158290368,-42.8943150864052));
#169355=CARTESIAN_POINT('Ctrl Pts',(-2.00000000000045,12.2864158290368,
-42.8943150864052));
#169356=CARTESIAN_POINT('Ctrl Pts',(-1.99999982972135,12.2864158290368,
-42.9580603817067));
#169357=CARTESIAN_POINT('Ctrl Pts',(-1.97441776392072,12.2864158290368,
-43.0215128426885));
#169358=CARTESIAN_POINT('Ctrl Pts',(-1.88634592712863,12.2864158290368,
-43.1132899987123));
#169359=CARTESIAN_POINT('Ctrl Pts',(-1.82448984655317,12.2864158290368,
-43.1414855467453));
#169360=CARTESIAN_POINT('Ctrl Pts',(-1.7601527048401,12.2864158290368,-43.1441104028771));
#169361=CARTESIAN_POINT('',(-2.,12.2864158290368,2.11269117840926E-14));
#169362=CARTESIAN_POINT('',(22.3796096990733,12.2864158290368,-36.9278413898937));
#169363=CARTESIAN_POINT('',(25.8999151087526,12.2864158290368,-34.5500621903841));
#169364=CARTESIAN_POINT('Origin',(0.,12.2864158290368,0.));
#169365=CARTESIAN_POINT('',(21.9999999999996,12.2864158290368,-36.714085776306));
#169366=CARTESIAN_POINT('Ctrl Pts',(22.3796096990733,12.2864158290368,-36.9278413898937));
#169367=CARTESIAN_POINT('Ctrl Pts',(22.3419882773303,12.2864158290368,-36.9506411971851));
#169368=CARTESIAN_POINT('Ctrl Pts',(22.2979530583088,12.2864158290369,-36.9633000574056));
#169369=CARTESIAN_POINT('Ctrl Pts',(22.2102388654261,12.2864158290369,-36.9647398008017));
#169370=CARTESIAN_POINT('Ctrl Pts',(22.1658677743318,12.2864158290369,-36.9535886975367));
#169371=CARTESIAN_POINT('Ctrl Pts',(22.0888518721027,12.2864158290369,-36.9102418725236));
#169372=CARTESIAN_POINT('Ctrl Pts',(22.0564924152441,12.2864158290369,-36.8783504274687));
#169373=CARTESIAN_POINT('Ctrl Pts',(22.0120627276038,12.2864158290369,-36.8025009076984));
#169374=CARTESIAN_POINT('Ctrl Pts',(22.0000000294019,12.2864158290369,-36.7584147748601));
#169375=CARTESIAN_POINT('Ctrl Pts',(21.9999999999996,12.2864158290368,-36.714085776306));
#169376=CARTESIAN_POINT('',(21.9999999999996,12.2864158290368,-34.2500000000002));
#169377=CARTESIAN_POINT('',(22.,12.2864158290368,-2.30259744612613E-13));
#169378=CARTESIAN_POINT('',(22.2499999999996,12.2864158290368,-34.0000000000002));
#169379=CARTESIAN_POINT('Origin',(22.2499999999996,12.2864158290368,-34.2500000000002));
#169380=CARTESIAN_POINT('',(25.7499999999996,12.2864158290368,-34.0000000000003));
#169381=CARTESIAN_POINT('',(-3.56309120313034E-13,12.2864158290368,-34.));
#169382=CARTESIAN_POINT('',(25.9999999999996,12.2864158290368,-34.2500000000003));
#169383=CARTESIAN_POINT('Origin',(25.7499999999996,12.2864158290368,-34.2500000000003));
#169384=CARTESIAN_POINT('',(25.9999999999996,12.2864158290368,-34.3499698402979));
#169385=CARTESIAN_POINT('',(26.,12.2864158290368,-2.72157520678731E-13));
#169386=CARTESIAN_POINT('Ctrl Pts',(25.9999999999996,12.2864158290368,-34.3499700010598));
#169387=CARTESIAN_POINT('Ctrl Pts',(25.9999999481101,12.2864158290368,-34.3693755302403));
#169388=CARTESIAN_POINT('Ctrl Pts',(25.99768355758,12.2864158290398,-34.3887142331243));
#169389=CARTESIAN_POINT('Ctrl Pts',(25.9886734779256,12.2864158290398,-34.4263253135715));
#169390=CARTESIAN_POINT('Ctrl Pts',(25.9820299862207,12.2864158290398,-34.4445158346942));
#169391=CARTESIAN_POINT('Ctrl Pts',(25.9647996369201,12.2864158290398,-34.4789643513883));
#169392=CARTESIAN_POINT('Ctrl Pts',(25.954247218758,12.2864158290398,-34.4951675105103));
#169393=CARTESIAN_POINT('Ctrl Pts',(25.9295636167484,12.2864158290398,-34.5249400449967));
#169394=CARTESIAN_POINT('Ctrl Pts',(25.9154633914137,12.2864158290368,-34.5384066147728));
#169395=CARTESIAN_POINT('Ctrl Pts',(25.8999151087526,12.2864158290368,-34.5500621903841));
#169396=CARTESIAN_POINT('',(16.0673035961367,12.2864158290368,-40.0793482375845));
#169397=CARTESIAN_POINT('',(16.2638371856086,12.2864158290368,-40.0000000000002));
#169398=CARTESIAN_POINT('Origin',(0.,12.2864158290368,0.));
#169399=CARTESIAN_POINT('',(16.2499999999996,12.2864158290368,-40.0000000000002));
#169400=CARTESIAN_POINT('Origin',(16.2499999999996,12.2864158290368,-40.2500000000002));
#169401=CARTESIAN_POINT('',(-4.1915578441221E-13,12.2864158290368,-40.));
#169402=CARTESIAN_POINT('',(10.3097284971166,12.2864158290368,-41.9311566536835));
#169403=CARTESIAN_POINT('',(13.8300339067959,12.2864158290368,-40.9052877038761));
#169404=CARTESIAN_POINT('Origin',(0.,12.2864158290368,0.));
#169405=CARTESIAN_POINT('',(9.99999999999956,12.2864158290368,-41.6884058289698));
#169406=CARTESIAN_POINT('Ctrl Pts',(10.3097284971166,12.2864158290368,-41.9311566536835));
#169407=CARTESIAN_POINT('Ctrl Pts',(10.2361380476234,12.2864158290368,-41.9492503311143));
#169408=CARTESIAN_POINT('Ctrl Pts',(10.1551935604054,12.2864158290368,-41.9316408283578));
#169409=CARTESIAN_POINT('Ctrl Pts',(10.0366779216431,12.2864158290368,-41.8389097607661));
#169410=CARTESIAN_POINT('Ctrl Pts',(10.0000000680333,12.2864158290368,-41.7645408613859));
#169411=CARTESIAN_POINT('Ctrl Pts',(9.99999999999956,12.2864158290368,-41.6884058289698));
#169412=CARTESIAN_POINT('',(9.99999999999958,12.2864158290368,-40.2500000000001));
#169413=CARTESIAN_POINT('',(10.,12.2864158290368,-1.0456641641426E-13));
#169414=CARTESIAN_POINT('',(10.2499999999996,12.2864158290368,-40.0000000000001));
#169415=CARTESIAN_POINT('Origin',(10.2499999999996,12.2864158290368,-40.2500000000001));
#169416=CARTESIAN_POINT('',(13.7499999999996,12.2864158290368,-40.0000000000001));
#169417=CARTESIAN_POINT('',(-4.1915578441221E-13,12.2864158290368,-40.));
#169418=CARTESIAN_POINT('',(13.9999999999996,12.2864158290368,-40.2500000000001));
#169419=CARTESIAN_POINT('Origin',(13.7499999999996,12.2864158290368,-40.2500000000001));
#169420=CARTESIAN_POINT('',(13.9999999999996,12.2864158290368,-40.6684316106913));
#169421=CARTESIAN_POINT('',(14.,12.2864158290368,-1.46464192480378E-13));
#169422=CARTESIAN_POINT('Ctrl Pts',(13.9999999999996,12.2864158290368,-40.6684318962849));
#169423=CARTESIAN_POINT('Ctrl Pts',(13.9999998609676,12.2864158290367,-40.7204534177384));
#169424=CARTESIAN_POINT('Ctrl Pts',(13.9834730289834,12.2864158290366,-40.7718027191554));
#169425=CARTESIAN_POINT('Ctrl Pts',(13.9229980972695,12.2864158290366,-40.8562280414981));
#169426=CARTESIAN_POINT('Ctrl Pts',(13.8795628077703,12.2864158290366,-40.8885419350419));
#169427=CARTESIAN_POINT('Ctrl Pts',(13.8300339067959,12.2864158290368,-40.9052877038761));
#169428=CARTESIAN_POINT('',(25.7499999999997,12.2864158290368,-32.0000000000003));
#169429=CARTESIAN_POINT('',(25.9999999999997,12.2864158290368,-31.7500000000003));
#169430=CARTESIAN_POINT('Origin',(25.7499999999997,12.2864158290368,-31.7500000000003));
#169431=CARTESIAN_POINT('',(22.2499999999997,12.2864158290368,-32.0000000000002));
#169432=CARTESIAN_POINT('',(-3.35360232279975E-13,12.2864158290368,-32.));
#169433=CARTESIAN_POINT('',(21.9999999999997,12.2864158290368,-31.7500000000002));
#169434=CARTESIAN_POINT('Origin',(22.2499999999997,12.2864158290368,-31.7500000000002));
#169435=CARTESIAN_POINT('',(21.9999999999997,12.2864158290368,-28.2500000000002));
#169436=CARTESIAN_POINT('',(22.,12.2864158290368,-2.30259744612613E-13));
#169437=CARTESIAN_POINT('',(22.2499999999997,12.2864158290368,-28.0000000000002));
#169438=CARTESIAN_POINT('Origin',(22.2499999999997,12.2864158290368,-28.2500000000002));
#169439=CARTESIAN_POINT('',(25.7499999999997,12.2864158290368,-28.0000000000003));
#169440=CARTESIAN_POINT('',(-2.93462456213857E-13,12.2864158290368,-28.));
#169441=CARTESIAN_POINT('',(25.9999999999997,12.2864158290368,-28.2500000000003));
#169442=CARTESIAN_POINT('Origin',(25.7499999999997,12.2864158290368,-28.2500000000003));
#169443=CARTESIAN_POINT('',(26.,12.2864158290368,-2.72157520678731E-13));
#169444=CARTESIAN_POINT('',(19.7499999999997,12.2864158290368,-26.0000000000002));
#169445=CARTESIAN_POINT('',(19.9999999999997,12.2864158290368,-25.7500000000002));
#169446=CARTESIAN_POINT('Origin',(19.7499999999997,12.2864158290368,-25.7500000000002));
#169447=CARTESIAN_POINT('',(16.2499999999997,12.2864158290368,-26.0000000000002));
#169448=CARTESIAN_POINT('',(-2.72513568180798E-13,12.2864158290368,-26.));
#169449=CARTESIAN_POINT('',(15.9999999999997,12.2864158290368,-25.7500000000002));
#169450=CARTESIAN_POINT('Origin',(16.2499999999997,12.2864158290368,-25.7500000000002));
#169451=CARTESIAN_POINT('',(15.9999999999998,12.2864158290368,-22.2500000000002));
#169452=CARTESIAN_POINT('',(16.,12.2864158290368,-1.67413080513437E-13));
#169453=CARTESIAN_POINT('',(16.2499999999998,12.2864158290368,-22.0000000000002));
#169454=CARTESIAN_POINT('Origin',(16.2499999999998,12.2864158290368,-22.2500000000002));
#169455=CARTESIAN_POINT('',(19.7499999999998,12.2864158290368,-22.0000000000002));
#169456=CARTESIAN_POINT('',(-2.30615792114681E-13,12.2864158290368,-22.));
#169457=CARTESIAN_POINT('',(19.9999999999998,12.2864158290368,-22.2500000000002));
#169458=CARTESIAN_POINT('Origin',(19.7499999999998,12.2864158290368,-22.2500000000002));
#169459=CARTESIAN_POINT('',(20.,12.2864158290368,-2.09310856579554E-13));
#169460=CARTESIAN_POINT('',(19.7499999999996,12.2864158290368,-38.0000000000002));
#169461=CARTESIAN_POINT('',(19.9999999999996,12.2864158290368,-37.7500000000002));
#169462=CARTESIAN_POINT('Origin',(19.7499999999996,12.2864158290368,-37.7500000000002));
#169463=CARTESIAN_POINT('',(16.2499999999996,12.2864158290368,-38.0000000000002));
#169464=CARTESIAN_POINT('',(-3.98206896379151E-13,12.2864158290368,-38.));
#169465=CARTESIAN_POINT('',(15.9999999999996,12.2864158290368,-37.7500000000002));
#169466=CARTESIAN_POINT('Origin',(16.2499999999996,12.2864158290368,-37.7500000000002));
#169467=CARTESIAN_POINT('',(15.9999999999996,12.2864158290368,-34.2500000000002));
#169468=CARTESIAN_POINT('',(16.,12.2864158290368,-1.67413080513437E-13));
#169469=CARTESIAN_POINT('',(16.2499999999996,12.2864158290368,-34.0000000000002));
#169470=CARTESIAN_POINT('Origin',(16.2499999999996,12.2864158290368,-34.2500000000002));
#169471=CARTESIAN_POINT('',(19.7499999999996,12.2864158290368,-34.0000000000002));
#169472=CARTESIAN_POINT('',(-3.56309120313034E-13,12.2864158290368,-34.));
#169473=CARTESIAN_POINT('',(19.9999999999996,12.2864158290368,-34.2500000000002));
#169474=CARTESIAN_POINT('Origin',(19.7499999999996,12.2864158290368,-34.2500000000002));
#169475=CARTESIAN_POINT('',(20.,12.2864158290368,-2.09310856579554E-13));
#169476=CARTESIAN_POINT('',(19.7499999999997,12.2864158290368,-32.0000000000002));
#169477=CARTESIAN_POINT('',(19.9999999999997,12.2864158290368,-31.7500000000002));
#169478=CARTESIAN_POINT('Origin',(19.7499999999997,12.2864158290368,-31.7500000000002));
#169479=CARTESIAN_POINT('',(16.2499999999997,12.2864158290368,-32.0000000000002));
#169480=CARTESIAN_POINT('',(-3.35360232279975E-13,12.2864158290368,-32.));
#169481=CARTESIAN_POINT('',(15.9999999999997,12.2864158290368,-31.7500000000002));
#169482=CARTESIAN_POINT('Origin',(16.2499999999997,12.2864158290368,-31.7500000000002));
#169483=CARTESIAN_POINT('',(15.9999999999997,12.2864158290368,-28.2500000000002));
#169484=CARTESIAN_POINT('',(16.,12.2864158290368,-1.67413080513437E-13));
#169485=CARTESIAN_POINT('',(16.2499999999997,12.2864158290368,-28.0000000000002));
#169486=CARTESIAN_POINT('Origin',(16.2499999999997,12.2864158290368,-28.2500000000002));
#169487=CARTESIAN_POINT('',(19.7499999999997,12.2864158290368,-28.0000000000002));
#169488=CARTESIAN_POINT('',(-2.93462456213857E-13,12.2864158290368,-28.));
#169489=CARTESIAN_POINT('',(19.9999999999997,12.2864158290368,-28.2500000000002));
#169490=CARTESIAN_POINT('Origin',(19.7499999999997,12.2864158290368,-28.2500000000002));
#169491=CARTESIAN_POINT('',(20.,12.2864158290368,-2.09310856579554E-13));
#169492=CARTESIAN_POINT('',(13.7499999999998,12.2864158290368,-20.0000000000001));
#169493=CARTESIAN_POINT('',(13.9999999999998,12.2864158290368,-19.7500000000002));
#169494=CARTESIAN_POINT('Origin',(13.7499999999998,12.2864158290368,-19.7500000000002));
#169495=CARTESIAN_POINT('',(10.2499999999998,12.2864158290368,-20.0000000000001));
#169496=CARTESIAN_POINT('',(-2.09666904081622E-13,12.2864158290368,-20.));
#169497=CARTESIAN_POINT('',(9.99999999999979,12.2864158290368,-19.7500000000001));
#169498=CARTESIAN_POINT('Origin',(10.2499999999998,12.2864158290368,-19.7500000000001));
#169499=CARTESIAN_POINT('',(9.99999999999983,12.2864158290368,-16.2500000000001));
#169500=CARTESIAN_POINT('',(10.,12.2864158290368,-1.0456641641426E-13));
#169501=CARTESIAN_POINT('',(10.2499999999998,12.2864158290368,-16.0000000000001));
#169502=CARTESIAN_POINT('Origin',(10.2499999999998,12.2864158290368,-16.2500000000001));
#169503=CARTESIAN_POINT('',(13.7499999999998,12.2864158290368,-16.0000000000001));
#169504=CARTESIAN_POINT('',(-1.67769128015504E-13,12.2864158290368,-16.));
#169505=CARTESIAN_POINT('',(13.9999999999998,12.2864158290368,-16.2500000000001));
#169506=CARTESIAN_POINT('Origin',(13.7499999999998,12.2864158290368,-16.2500000000001));
#169507=CARTESIAN_POINT('',(14.,12.2864158290368,-1.46464192480378E-13));
#169508=CARTESIAN_POINT('',(13.7499999999997,12.2864158290368,-26.0000000000002));
#169509=CARTESIAN_POINT('',(13.9999999999997,12.2864158290368,-25.7500000000001));
#169510=CARTESIAN_POINT('Origin',(13.7499999999997,12.2864158290368,-25.7500000000001));
#169511=CARTESIAN_POINT('',(10.2499999999997,12.2864158290368,-26.0000000000001));
#169512=CARTESIAN_POINT('',(-2.72513568180798E-13,12.2864158290368,-26.));
#169513=CARTESIAN_POINT('',(9.99999999999973,12.2864158290368,-25.7500000000001));
#169514=CARTESIAN_POINT('Origin',(10.2499999999997,12.2864158290368,-25.7500000000001));
#169515=CARTESIAN_POINT('',(9.99999999999977,12.2864158290368,-22.2500000000001));
#169516=CARTESIAN_POINT('',(10.,12.2864158290368,-1.0456641641426E-13));
#169517=CARTESIAN_POINT('',(10.2499999999998,12.2864158290368,-22.0000000000001));
#169518=CARTESIAN_POINT('Origin',(10.2499999999998,12.2864158290368,-22.2500000000001));
#169519=CARTESIAN_POINT('',(13.7499999999998,12.2864158290368,-22.0000000000001));
#169520=CARTESIAN_POINT('',(-2.30615792114681E-13,12.2864158290368,-22.));
#169521=CARTESIAN_POINT('',(13.9999999999998,12.2864158290368,-22.2500000000001));
#169522=CARTESIAN_POINT('Origin',(13.7499999999998,12.2864158290368,-22.2500000000001));
#169523=CARTESIAN_POINT('',(14.,12.2864158290368,-1.46464192480378E-13));
#169524=CARTESIAN_POINT('',(13.7499999999996,12.2864158290368,-38.0000000000002));
#169525=CARTESIAN_POINT('',(13.9999999999996,12.2864158290368,-37.7500000000002));
#169526=CARTESIAN_POINT('Origin',(13.7499999999996,12.2864158290368,-37.7500000000002));
#169527=CARTESIAN_POINT('',(10.2499999999996,12.2864158290368,-38.0000000000001));
#169528=CARTESIAN_POINT('',(-3.98206896379151E-13,12.2864158290368,-38.));
#169529=CARTESIAN_POINT('',(9.99999999999961,12.2864158290368,-37.7500000000001));
#169530=CARTESIAN_POINT('Origin',(10.2499999999996,12.2864158290368,-37.7500000000001));
#169531=CARTESIAN_POINT('',(9.99999999999964,12.2864158290368,-34.2500000000001));
#169532=CARTESIAN_POINT('',(10.,12.2864158290368,-1.0456641641426E-13));
#169533=CARTESIAN_POINT('',(10.2499999999996,12.2864158290368,-34.0000000000001));
#169534=CARTESIAN_POINT('Origin',(10.2499999999996,12.2864158290368,-34.2500000000001));
#169535=CARTESIAN_POINT('',(13.7499999999996,12.2864158290368,-34.0000000000001));
#169536=CARTESIAN_POINT('',(-3.56309120313034E-13,12.2864158290368,-34.));
#169537=CARTESIAN_POINT('',(13.9999999999996,12.2864158290368,-34.2500000000001));
#169538=CARTESIAN_POINT('Origin',(13.7499999999996,12.2864158290368,-34.2500000000001));
#169539=CARTESIAN_POINT('',(14.,12.2864158290368,-1.46464192480378E-13));
#169540=CARTESIAN_POINT('',(13.7499999999997,12.2864158290368,-32.0000000000001));
#169541=CARTESIAN_POINT('',(13.9999999999997,12.2864158290368,-31.7500000000001));
#169542=CARTESIAN_POINT('Origin',(13.7499999999997,12.2864158290368,-31.7500000000001));
#169543=CARTESIAN_POINT('',(10.2499999999997,12.2864158290368,-32.0000000000001));
#169544=CARTESIAN_POINT('',(-3.35360232279975E-13,12.2864158290368,-32.));
#169545=CARTESIAN_POINT('',(9.99999999999967,12.2864158290368,-31.7500000000001));
#169546=CARTESIAN_POINT('Origin',(10.2499999999997,12.2864158290368,-31.7500000000001));
#169547=CARTESIAN_POINT('',(9.99999999999971,12.2864158290368,-28.2500000000001));
#169548=CARTESIAN_POINT('',(10.,12.2864158290368,-1.0456641641426E-13));
#169549=CARTESIAN_POINT('',(10.2499999999997,12.2864158290368,-28.0000000000001));
#169550=CARTESIAN_POINT('Origin',(10.2499999999997,12.2864158290368,-28.2500000000001));
#169551=CARTESIAN_POINT('',(13.7499999999997,12.2864158290368,-28.0000000000001));
#169552=CARTESIAN_POINT('',(-2.93462456213857E-13,12.2864158290368,-28.));
#169553=CARTESIAN_POINT('',(13.9999999999997,12.2864158290368,-28.2500000000001));
#169554=CARTESIAN_POINT('Origin',(13.7499999999997,12.2864158290368,-28.2500000000001));
#169555=CARTESIAN_POINT('',(14.,12.2864158290368,-1.46464192480378E-13));
#169556=CARTESIAN_POINT('',(7.74999999999985,12.2864158290368,-14.0000000000001));
#169557=CARTESIAN_POINT('',(7.99999999999986,12.2864158290368,-13.7500000000001));
#169558=CARTESIAN_POINT('Origin',(7.74999999999986,12.2864158290368,-13.7500000000001));
#169559=CARTESIAN_POINT('',(4.24999999999985,12.2864158290368,-14.));
#169560=CARTESIAN_POINT('',(-1.46820239982445E-13,12.2864158290368,-14.));
#169561=CARTESIAN_POINT('',(3.99999999999986,12.2864158290368,-13.75));
#169562=CARTESIAN_POINT('Origin',(4.24999999999986,12.2864158290368,-13.75));
#169563=CARTESIAN_POINT('',(3.99999999999989,12.2864158290368,-10.25));
#169564=CARTESIAN_POINT('',(4.,12.2864158290368,-4.17197523150838E-14));
#169565=CARTESIAN_POINT('',(4.2499999999999,12.2864158290368,-10.));
#169566=CARTESIAN_POINT('Origin',(4.24999999999989,12.2864158290368,-10.25));
#169567=CARTESIAN_POINT('',(7.7499999999999,12.2864158290368,-10.0000000000001));
#169568=CARTESIAN_POINT('',(-1.04922463916328E-13,12.2864158290368,-10.));
#169569=CARTESIAN_POINT('',(7.99999999999989,12.2864158290368,-10.2500000000001));
#169570=CARTESIAN_POINT('Origin',(7.74999999999989,12.2864158290368,-10.2500000000001));
#169571=CARTESIAN_POINT('',(8.,12.2864158290368,-8.36175283812014E-14));
#169572=CARTESIAN_POINT('',(7.74999999999979,12.2864158290368,-20.0000000000001));
#169573=CARTESIAN_POINT('',(7.99999999999979,12.2864158290368,-19.7500000000001));
#169574=CARTESIAN_POINT('Origin',(7.74999999999979,12.2864158290368,-19.7500000000001));
#169575=CARTESIAN_POINT('',(4.24999999999979,12.2864158290368,-20.));
#169576=CARTESIAN_POINT('',(-2.09666904081622E-13,12.2864158290368,-20.));
#169577=CARTESIAN_POINT('',(3.99999999999979,12.2864158290368,-19.75));
#169578=CARTESIAN_POINT('Origin',(4.24999999999979,12.2864158290368,-19.75));
#169579=CARTESIAN_POINT('',(3.99999999999983,12.2864158290368,-16.25));
#169580=CARTESIAN_POINT('',(4.,12.2864158290368,-4.17197523150838E-14));
#169581=CARTESIAN_POINT('',(4.24999999999983,12.2864158290368,-16.));
#169582=CARTESIAN_POINT('Origin',(4.24999999999983,12.2864158290368,-16.25));
#169583=CARTESIAN_POINT('',(7.74999999999983,12.2864158290368,-16.0000000000001));
#169584=CARTESIAN_POINT('',(-1.67769128015504E-13,12.2864158290368,-16.));
#169585=CARTESIAN_POINT('',(7.99999999999983,12.2864158290368,-16.2500000000001));
#169586=CARTESIAN_POINT('Origin',(7.74999999999983,12.2864158290368,-16.2500000000001));
#169587=CARTESIAN_POINT('',(8.,12.2864158290368,-8.36175283812014E-14));
#169588=CARTESIAN_POINT('',(7.74999999999973,12.2864158290368,-26.0000000000001));
#169589=CARTESIAN_POINT('',(7.99999999999973,12.2864158290368,-25.7500000000001));
#169590=CARTESIAN_POINT('Origin',(7.74999999999973,12.2864158290368,-25.7500000000001));
#169591=CARTESIAN_POINT('',(4.24999999999973,12.2864158290368,-26.));
#169592=CARTESIAN_POINT('',(-2.72513568180798E-13,12.2864158290368,-26.));
#169593=CARTESIAN_POINT('',(3.99999999999973,12.2864158290368,-25.75));
#169594=CARTESIAN_POINT('Origin',(4.24999999999973,12.2864158290368,-25.75));
#169595=CARTESIAN_POINT('',(3.99999999999977,12.2864158290368,-22.25));
#169596=CARTESIAN_POINT('',(4.,12.2864158290368,-4.17197523150838E-14));
#169597=CARTESIAN_POINT('',(4.24999999999977,12.2864158290368,-22.));
#169598=CARTESIAN_POINT('Origin',(4.24999999999977,12.2864158290368,-22.25));
#169599=CARTESIAN_POINT('',(7.74999999999977,12.2864158290368,-22.0000000000001));
#169600=CARTESIAN_POINT('',(-2.30615792114681E-13,12.2864158290368,-22.));
#169601=CARTESIAN_POINT('',(7.99999999999977,12.2864158290368,-22.2500000000001));
#169602=CARTESIAN_POINT('Origin',(7.74999999999977,12.2864158290368,-22.2500000000001));
#169603=CARTESIAN_POINT('',(8.,12.2864158290368,-8.36175283812014E-14));
#169604=CARTESIAN_POINT('',(7.7499999999996,12.2864158290368,-38.0000000000001));
#169605=CARTESIAN_POINT('',(7.99999999999961,12.2864158290368,-37.7500000000001));
#169606=CARTESIAN_POINT('Origin',(7.7499999999996,12.2864158290368,-37.7500000000001));
#169607=CARTESIAN_POINT('',(4.2499999999996,12.2864158290368,-38.));
#169608=CARTESIAN_POINT('',(-3.98206896379151E-13,12.2864158290368,-38.));
#169609=CARTESIAN_POINT('',(3.9999999999996,12.2864158290368,-37.75));
#169610=CARTESIAN_POINT('Origin',(4.2499999999996,12.2864158290368,-37.75));
#169611=CARTESIAN_POINT('',(3.99999999999964,12.2864158290368,-34.25));
#169612=CARTESIAN_POINT('',(4.,12.2864158290368,-4.17197523150838E-14));
#169613=CARTESIAN_POINT('',(4.24999999999964,12.2864158290368,-34.));
#169614=CARTESIAN_POINT('Origin',(4.24999999999964,12.2864158290368,-34.25));
#169615=CARTESIAN_POINT('',(7.74999999999964,12.2864158290368,-34.0000000000001));
#169616=CARTESIAN_POINT('',(-3.56309120313034E-13,12.2864158290368,-34.));
#169617=CARTESIAN_POINT('',(7.99999999999964,12.2864158290368,-34.2500000000001));
#169618=CARTESIAN_POINT('Origin',(7.74999999999964,12.2864158290368,-34.2500000000001));
#169619=CARTESIAN_POINT('',(8.,12.2864158290368,-8.36175283812014E-14));
#169620=CARTESIAN_POINT('',(7.74999999999966,12.2864158290368,-32.0000000000001));
#169621=CARTESIAN_POINT('',(7.99999999999967,12.2864158290368,-31.7500000000001));
#169622=CARTESIAN_POINT('Origin',(7.74999999999967,12.2864158290368,-31.7500000000001));
#169623=CARTESIAN_POINT('',(4.24999999999967,12.2864158290368,-32.));
#169624=CARTESIAN_POINT('',(-3.35360232279975E-13,12.2864158290368,-32.));
#169625=CARTESIAN_POINT('',(3.99999999999967,12.2864158290368,-31.75));
#169626=CARTESIAN_POINT('Origin',(4.24999999999967,12.2864158290368,-31.75));
#169627=CARTESIAN_POINT('',(3.9999999999997,12.2864158290368,-28.25));
#169628=CARTESIAN_POINT('',(4.,12.2864158290368,-4.17197523150838E-14));
#169629=CARTESIAN_POINT('',(4.24999999999971,12.2864158290368,-28.));
#169630=CARTESIAN_POINT('Origin',(4.24999999999971,12.2864158290368,-28.25));
#169631=CARTESIAN_POINT('',(7.74999999999971,12.2864158290368,-28.0000000000001));
#169632=CARTESIAN_POINT('',(-2.93462456213857E-13,12.2864158290368,-28.));
#169633=CARTESIAN_POINT('',(7.9999999999997,12.2864158290368,-28.2500000000001));
#169634=CARTESIAN_POINT('Origin',(7.7499999999997,12.2864158290368,-28.2500000000001));
#169635=CARTESIAN_POINT('',(8.,12.2864158290368,-8.36175283812014E-14));
#169636=CARTESIAN_POINT('',(7.99999999999958,12.2864158290368,-40.2500000000001));
#169637=CARTESIAN_POINT('',(7.99999999999956,12.2864158290368,-42.2246586690697));
#169638=CARTESIAN_POINT('',(8.,12.2864158290368,-8.36175283812014E-14));
#169639=CARTESIAN_POINT('',(7.79509330581754,12.2864158290368,-42.4705653406403));
#169640=CARTESIAN_POINT('Ctrl Pts',(7.99999999999956,12.2864158290368,-42.2246587886425));
#169641=CARTESIAN_POINT('Ctrl Pts',(7.99999984459579,12.2864158290368,-42.2828205030767));
#169642=CARTESIAN_POINT('Ctrl Pts',(7.97934638688344,12.2864158290368,-42.339945825462));
#169643=CARTESIAN_POINT('Ctrl Pts',(7.90477349623705,12.2864158290368,-42.4294397982629));
#169644=CARTESIAN_POINT('Ctrl Pts',(7.85254658294828,12.2864158290368,-42.4600202882061));
#169645=CARTESIAN_POINT('Ctrl Pts',(7.79509330581754,12.2864158290368,-42.4705653406403));
#169646=CARTESIAN_POINT('',(4.27478789613824,12.2864158290368,-42.9678785657732));
#169647=CARTESIAN_POINT('Origin',(0.,12.2864158290368,0.));
#169648=CARTESIAN_POINT('',(3.99999999999955,12.2864158290368,-42.7191142657048));
#169649=CARTESIAN_POINT('Ctrl Pts',(4.27478789613824,12.2864158290368,-42.9678785657732));
#169650=CARTESIAN_POINT('Ctrl Pts',(4.20548749139628,12.2864158290368,-42.9747729370317));
#169651=CARTESIAN_POINT('Ctrl Pts',(4.13358319687043,12.2864158290368,-42.9509225178879));
#169652=CARTESIAN_POINT('Ctrl Pts',(4.03089898418786,12.2864158290368,-42.8579914613633));
#169653=CARTESIAN_POINT('Ctrl Pts',(4.00000017659918,12.2864158290368,-42.7888799353853));
#169654=CARTESIAN_POINT('Ctrl Pts',(3.99999999999955,12.2864158290368,-42.7191142657048));
#169655=CARTESIAN_POINT('',(3.99999999999958,12.2864158290368,-40.25));
#169656=CARTESIAN_POINT('',(4.,12.2864158290368,-4.17197523150838E-14));
#169657=CARTESIAN_POINT('',(4.24999999999958,12.2864158290368,-40.));
#169658=CARTESIAN_POINT('Origin',(4.24999999999958,12.2864158290368,-40.25));
#169659=CARTESIAN_POINT('',(7.74999999999958,12.2864158290368,-40.0000000000001));
#169660=CARTESIAN_POINT('',(-4.1915578441221E-13,12.2864158290368,-40.));
#169661=CARTESIAN_POINT('Origin',(7.74999999999958,12.2864158290368,-40.2500000000001));
#169662=CARTESIAN_POINT('',(-22.3796096990741,12.2864158290368,-36.9278413898932));
#169663=CARTESIAN_POINT('',(-25.8999151087534,12.2864158290368,-34.5500621903835));
#169664=CARTESIAN_POINT('Origin',(0.,12.2864158290368,0.));
#169665=CARTESIAN_POINT('',(-26.0000000000004,12.2864158290368,-34.3499698402973));
#169666=CARTESIAN_POINT('Ctrl Pts',(-26.0000000000004,12.2864158290368,
-34.3499700010592));
#169667=CARTESIAN_POINT('Ctrl Pts',(-25.9999999481109,12.2864158290368,
-34.3693755302397));
#169668=CARTESIAN_POINT('Ctrl Pts',(-25.9976835575807,12.2864158290398,
-34.3887142331237));
#169669=CARTESIAN_POINT('Ctrl Pts',(-25.9886734779263,12.2864158290398,
-34.4263253135709));
#169670=CARTESIAN_POINT('Ctrl Pts',(-25.9820299862214,12.2864158290398,
-34.4445158346936));
#169671=CARTESIAN_POINT('Ctrl Pts',(-25.9647996369208,12.2864158290398,
-34.4789643513878));
#169672=CARTESIAN_POINT('Ctrl Pts',(-25.9542472187587,12.2864158290398,
-34.4951675105097));
#169673=CARTESIAN_POINT('Ctrl Pts',(-25.9295636167492,12.2864158290398,
-34.5249400449961));
#169674=CARTESIAN_POINT('Ctrl Pts',(-25.9154633914145,12.2864158290368,
-34.5384066147722));
#169675=CARTESIAN_POINT('Ctrl Pts',(-25.8999151087534,12.2864158290368,
-34.5500621903835));
#169676=CARTESIAN_POINT('',(-26.0000000000004,12.2864158290368,-34.2499999999997));
#169677=CARTESIAN_POINT('',(-26.,12.2864158290368,2.72513568180798E-13));
#169678=CARTESIAN_POINT('',(-25.7500000000004,12.2864158290368,-33.9999999999997));
#169679=CARTESIAN_POINT('Origin',(-25.7500000000004,12.2864158290368,-34.2499999999997));
#169680=CARTESIAN_POINT('',(-22.2500000000004,12.2864158290368,-33.9999999999998));
#169681=CARTESIAN_POINT('',(-3.55953072810966E-13,12.2864158290368,-34.));
#169682=CARTESIAN_POINT('',(-22.0000000000004,12.2864158290368,-34.2499999999998));
#169683=CARTESIAN_POINT('Origin',(-22.2500000000004,12.2864158290368,-34.2499999999998));
#169684=CARTESIAN_POINT('',(-22.0000000000004,12.2864158290368,-36.7140857763055));
#169685=CARTESIAN_POINT('',(-22.,12.2864158290368,2.30615792114681E-13));
#169686=CARTESIAN_POINT('Ctrl Pts',(-22.3796096990741,12.2864158290368,
-36.9278413898932));
#169687=CARTESIAN_POINT('Ctrl Pts',(-22.341988277331,12.2864158290368,-36.9506411971846));
#169688=CARTESIAN_POINT('Ctrl Pts',(-22.2979530583095,12.2864158290369,
-36.9633000574051));
#169689=CARTESIAN_POINT('Ctrl Pts',(-22.2102388654269,12.2864158290369,
-36.9647398008013));
#169690=CARTESIAN_POINT('Ctrl Pts',(-22.1658677743325,12.2864158290369,
-36.9535886975363));
#169691=CARTESIAN_POINT('Ctrl Pts',(-22.0888518721034,12.2864158290369,
-36.9102418725231));
#169692=CARTESIAN_POINT('Ctrl Pts',(-22.0564924152449,12.2864158290369,
-36.8783504274682));
#169693=CARTESIAN_POINT('Ctrl Pts',(-22.0120627276046,12.2864158290369,
-36.802500907698));
#169694=CARTESIAN_POINT('Ctrl Pts',(-22.0000000294027,12.2864158290369,
-36.7584147748596));
#169695=CARTESIAN_POINT('Ctrl Pts',(-22.0000000000004,12.2864158290368,
-36.7140857763055));
#169696=CARTESIAN_POINT('',(-16.0673035961375,12.2864158290368,-40.0793482375842));
#169697=CARTESIAN_POINT('',(-16.2638371856095,12.2864158290368,-39.9999999999998));
#169698=CARTESIAN_POINT('Origin',(0.,12.2864158290368,0.));
#169699=CARTESIAN_POINT('',(-16.2500000000004,12.2864158290368,-39.9999999999998));
#169700=CARTESIAN_POINT('',(-4.18799736910142E-13,12.2864158290368,-40.));
#169701=CARTESIAN_POINT('Origin',(-16.2500000000004,12.2864158290368,-40.2499999999998));
#169702=CARTESIAN_POINT('',(-10.3097284971175,12.2864158290368,-41.9311566536832));
#169703=CARTESIAN_POINT('',(-13.8300339067967,12.2864158290368,-40.9052877038758));
#169704=CARTESIAN_POINT('Origin',(0.,12.2864158290368,0.));
#169705=CARTESIAN_POINT('',(-14.0000000000004,12.2864158290368,-40.668431610691));
#169706=CARTESIAN_POINT('Ctrl Pts',(-14.0000000000004,12.2864158290368,
-40.6684318962846));
#169707=CARTESIAN_POINT('Ctrl Pts',(-13.9999998609685,12.2864158290367,
-40.7204534177381));
#169708=CARTESIAN_POINT('Ctrl Pts',(-13.9834730289843,12.2864158290366,
-40.7718027191551));
#169709=CARTESIAN_POINT('Ctrl Pts',(-13.9229980972704,12.2864158290366,
-40.8562280414978));
#169710=CARTESIAN_POINT('Ctrl Pts',(-13.8795628077712,12.2864158290366,
-40.8885419350416));
#169711=CARTESIAN_POINT('Ctrl Pts',(-13.8300339067967,12.2864158290368,
-40.9052877038758));
#169712=CARTESIAN_POINT('',(-14.0000000000004,12.2864158290368,-40.2499999999999));
#169713=CARTESIAN_POINT('',(-14.,12.2864158290368,1.46820239982445E-13));
#169714=CARTESIAN_POINT('',(-13.7500000000004,12.2864158290368,-39.9999999999999));
#169715=CARTESIAN_POINT('Origin',(-13.7500000000004,12.2864158290368,-40.2499999999999));
#169716=CARTESIAN_POINT('',(-10.2500000000004,12.2864158290368,-39.9999999999999));
#169717=CARTESIAN_POINT('',(-4.18799736910142E-13,12.2864158290368,-40.));
#169718=CARTESIAN_POINT('',(-10.0000000000004,12.2864158290368,-40.2499999999999));
#169719=CARTESIAN_POINT('Origin',(-10.2500000000004,12.2864158290368,-40.2499999999999));
#169720=CARTESIAN_POINT('',(-10.0000000000004,12.2864158290368,-41.6884058289696));
#169721=CARTESIAN_POINT('',(-10.,12.2864158290368,1.04922463916328E-13));
#169722=CARTESIAN_POINT('Ctrl Pts',(-10.3097284971175,12.2864158290368,
-41.9311566536832));
#169723=CARTESIAN_POINT('Ctrl Pts',(-10.2361380476243,12.2864158290368,
-41.9492503311141));
#169724=CARTESIAN_POINT('Ctrl Pts',(-10.1551935604062,12.2864158290368,
-41.9316408283576));
#169725=CARTESIAN_POINT('Ctrl Pts',(-10.036677921644,12.2864158290368,-41.8389097607659));
#169726=CARTESIAN_POINT('Ctrl Pts',(-10.0000000680342,12.2864158290368,
-41.7645408613857));
#169727=CARTESIAN_POINT('Ctrl Pts',(-10.0000000000004,12.2864158290368,
-41.6884058289696));
#169728=CARTESIAN_POINT('',(-25.7500000000003,12.2864158290368,-31.9999999999997));
#169729=CARTESIAN_POINT('',(-26.0000000000003,12.2864158290368,-31.7499999999997));
#169730=CARTESIAN_POINT('Origin',(-25.7500000000003,12.2864158290368,-31.7499999999997));
#169731=CARTESIAN_POINT('',(-26.0000000000003,12.2864158290368,-28.2499999999997));
#169732=CARTESIAN_POINT('',(-26.,12.2864158290368,2.72513568180798E-13));
#169733=CARTESIAN_POINT('',(-25.7500000000003,12.2864158290368,-27.9999999999997));
#169734=CARTESIAN_POINT('Origin',(-25.7500000000003,12.2864158290368,-28.2499999999997));
#169735=CARTESIAN_POINT('',(-22.2500000000003,12.2864158290368,-27.9999999999998));
#169736=CARTESIAN_POINT('',(-2.93106408711789E-13,12.2864158290368,-28.));
#169737=CARTESIAN_POINT('',(-22.0000000000003,12.2864158290368,-28.2499999999998));
#169738=CARTESIAN_POINT('Origin',(-22.2500000000003,12.2864158290368,-28.2499999999998));
#169739=CARTESIAN_POINT('',(-22.0000000000003,12.2864158290368,-31.7499999999998));
#169740=CARTESIAN_POINT('',(-22.,12.2864158290368,2.30615792114681E-13));
#169741=CARTESIAN_POINT('',(-22.2500000000003,12.2864158290368,-31.9999999999998));
#169742=CARTESIAN_POINT('Origin',(-22.2500000000003,12.2864158290368,-31.7499999999998));
#169743=CARTESIAN_POINT('',(-3.35004184777907E-13,12.2864158290368,-32.));
#169744=CARTESIAN_POINT('',(-19.7500000000003,12.2864158290368,-25.9999999999998));
#169745=CARTESIAN_POINT('',(-20.0000000000003,12.2864158290368,-25.7499999999998));
#169746=CARTESIAN_POINT('Origin',(-19.7500000000003,12.2864158290368,-25.7499999999998));
#169747=CARTESIAN_POINT('',(-20.0000000000002,12.2864158290368,-22.2499999999998));
#169748=CARTESIAN_POINT('',(-20.,12.2864158290368,2.09666904081622E-13));
#169749=CARTESIAN_POINT('',(-19.7500000000002,12.2864158290368,-21.9999999999998));
#169750=CARTESIAN_POINT('Origin',(-19.7500000000002,12.2864158290368,-22.2499999999998));
#169751=CARTESIAN_POINT('',(-16.2500000000002,12.2864158290368,-21.9999999999998));
#169752=CARTESIAN_POINT('',(-2.30259744612613E-13,12.2864158290368,-22.));
#169753=CARTESIAN_POINT('',(-16.0000000000002,12.2864158290368,-22.2499999999998));
#169754=CARTESIAN_POINT('Origin',(-16.2500000000002,12.2864158290368,-22.2499999999998));
#169755=CARTESIAN_POINT('',(-16.0000000000003,12.2864158290368,-25.7499999999998));
#169756=CARTESIAN_POINT('',(-16.,12.2864158290368,1.67769128015504E-13));
#169757=CARTESIAN_POINT('',(-16.2500000000003,12.2864158290368,-25.9999999999998));
#169758=CARTESIAN_POINT('Origin',(-16.2500000000003,12.2864158290368,-25.7499999999998));
#169759=CARTESIAN_POINT('',(-2.72157520678731E-13,12.2864158290368,-26.));
#169760=CARTESIAN_POINT('',(-19.7500000000004,12.2864158290368,-37.9999999999998));
#169761=CARTESIAN_POINT('',(-20.0000000000004,12.2864158290368,-37.7499999999998));
#169762=CARTESIAN_POINT('Origin',(-19.7500000000004,12.2864158290368,-37.7499999999998));
#169763=CARTESIAN_POINT('',(-20.0000000000004,12.2864158290368,-34.2499999999998));
#169764=CARTESIAN_POINT('',(-20.,12.2864158290368,2.09666904081622E-13));
#169765=CARTESIAN_POINT('',(-19.7500000000004,12.2864158290368,-33.9999999999998));
#169766=CARTESIAN_POINT('Origin',(-19.7500000000004,12.2864158290368,-34.2499999999998));
#169767=CARTESIAN_POINT('',(-16.2500000000004,12.2864158290368,-33.9999999999998));
#169768=CARTESIAN_POINT('',(-3.55953072810966E-13,12.2864158290368,-34.));
#169769=CARTESIAN_POINT('',(-16.0000000000004,12.2864158290368,-34.2499999999998));
#169770=CARTESIAN_POINT('Origin',(-16.2500000000004,12.2864158290368,-34.2499999999998));
#169771=CARTESIAN_POINT('',(-16.0000000000004,12.2864158290368,-37.7499999999998));
#169772=CARTESIAN_POINT('',(-16.,12.2864158290368,1.67769128015504E-13));
#169773=CARTESIAN_POINT('',(-16.2500000000004,12.2864158290368,-37.9999999999998));
#169774=CARTESIAN_POINT('Origin',(-16.2500000000004,12.2864158290368,-37.7499999999998));
#169775=CARTESIAN_POINT('',(-3.97850848877083E-13,12.2864158290368,-38.));
#169776=CARTESIAN_POINT('',(-19.7500000000003,12.2864158290368,-31.9999999999998));
#169777=CARTESIAN_POINT('',(-20.0000000000003,12.2864158290368,-31.7499999999998));
#169778=CARTESIAN_POINT('Origin',(-19.7500000000003,12.2864158290368,-31.7499999999998));
#169779=CARTESIAN_POINT('',(-20.0000000000003,12.2864158290368,-28.2499999999998));
#169780=CARTESIAN_POINT('',(-20.,12.2864158290368,2.09666904081622E-13));
#169781=CARTESIAN_POINT('',(-19.7500000000003,12.2864158290368,-27.9999999999998));
#169782=CARTESIAN_POINT('Origin',(-19.7500000000003,12.2864158290368,-28.2499999999998));
#169783=CARTESIAN_POINT('',(-16.2500000000003,12.2864158290368,-27.9999999999998));
#169784=CARTESIAN_POINT('',(-2.93106408711789E-13,12.2864158290368,-28.));
#169785=CARTESIAN_POINT('',(-16.0000000000003,12.2864158290368,-28.2499999999998));
#169786=CARTESIAN_POINT('Origin',(-16.2500000000003,12.2864158290368,-28.2499999999998));
#169787=CARTESIAN_POINT('',(-16.0000000000003,12.2864158290368,-31.7499999999998));
#169788=CARTESIAN_POINT('',(-16.,12.2864158290368,1.67769128015504E-13));
#169789=CARTESIAN_POINT('',(-16.2500000000003,12.2864158290368,-31.9999999999998));
#169790=CARTESIAN_POINT('Origin',(-16.2500000000003,12.2864158290368,-31.7499999999998));
#169791=CARTESIAN_POINT('',(-3.35004184777907E-13,12.2864158290368,-32.));
#169792=CARTESIAN_POINT('',(-13.7500000000002,12.2864158290368,-19.9999999999999));
#169793=CARTESIAN_POINT('',(-14.0000000000002,12.2864158290368,-19.7499999999999));
#169794=CARTESIAN_POINT('Origin',(-13.7500000000002,12.2864158290368,-19.7499999999999));
#169795=CARTESIAN_POINT('',(-14.0000000000002,12.2864158290368,-16.2499999999999));
#169796=CARTESIAN_POINT('',(-14.,12.2864158290368,1.46820239982445E-13));
#169797=CARTESIAN_POINT('',(-13.7500000000002,12.2864158290368,-15.9999999999999));
#169798=CARTESIAN_POINT('Origin',(-13.7500000000002,12.2864158290368,-16.2499999999999));
#169799=CARTESIAN_POINT('',(-10.2500000000002,12.2864158290368,-15.9999999999999));
#169800=CARTESIAN_POINT('',(-1.67413080513437E-13,12.2864158290368,-16.));
#169801=CARTESIAN_POINT('',(-10.0000000000002,12.2864158290368,-16.2499999999999));
#169802=CARTESIAN_POINT('Origin',(-10.2500000000002,12.2864158290368,-16.2499999999999));
#169803=CARTESIAN_POINT('',(-10.0000000000002,12.2864158290368,-19.7499999999999));
#169804=CARTESIAN_POINT('',(-10.,12.2864158290368,1.04922463916328E-13));
#169805=CARTESIAN_POINT('',(-10.2500000000002,12.2864158290368,-19.9999999999999));
#169806=CARTESIAN_POINT('Origin',(-10.2500000000002,12.2864158290368,-19.7499999999999));
#169807=CARTESIAN_POINT('',(-2.09310856579554E-13,12.2864158290368,-20.));
#169808=CARTESIAN_POINT('',(-13.7500000000003,12.2864158290368,-25.9999999999999));
#169809=CARTESIAN_POINT('',(-14.0000000000003,12.2864158290368,-25.7499999999999));
#169810=CARTESIAN_POINT('Origin',(-13.7500000000003,12.2864158290368,-25.7499999999999));
#169811=CARTESIAN_POINT('',(-14.0000000000002,12.2864158290368,-22.2499999999999));
#169812=CARTESIAN_POINT('',(-14.,12.2864158290368,1.46820239982445E-13));
#169813=CARTESIAN_POINT('',(-13.7500000000002,12.2864158290368,-21.9999999999999));
#169814=CARTESIAN_POINT('Origin',(-13.7500000000002,12.2864158290368,-22.2499999999999));
#169815=CARTESIAN_POINT('',(-10.2500000000002,12.2864158290368,-21.9999999999999));
#169816=CARTESIAN_POINT('',(-2.30259744612613E-13,12.2864158290368,-22.));
#169817=CARTESIAN_POINT('',(-10.0000000000002,12.2864158290368,-22.2499999999999));
#169818=CARTESIAN_POINT('Origin',(-10.2500000000002,12.2864158290368,-22.2499999999999));
#169819=CARTESIAN_POINT('',(-10.0000000000003,12.2864158290368,-25.7499999999999));
#169820=CARTESIAN_POINT('',(-10.,12.2864158290368,1.04922463916328E-13));
#169821=CARTESIAN_POINT('',(-10.2500000000003,12.2864158290368,-25.9999999999999));
#169822=CARTESIAN_POINT('Origin',(-10.2500000000003,12.2864158290368,-25.7499999999999));
#169823=CARTESIAN_POINT('',(-2.72157520678731E-13,12.2864158290368,-26.));
#169824=CARTESIAN_POINT('',(-13.7500000000004,12.2864158290368,-37.9999999999999));
#169825=CARTESIAN_POINT('',(-14.0000000000004,12.2864158290368,-37.7499999999999));
#169826=CARTESIAN_POINT('Origin',(-13.7500000000004,12.2864158290368,-37.7499999999999));
#169827=CARTESIAN_POINT('',(-14.0000000000004,12.2864158290368,-34.2499999999999));
#169828=CARTESIAN_POINT('',(-14.,12.2864158290368,1.46820239982445E-13));
#169829=CARTESIAN_POINT('',(-13.7500000000004,12.2864158290368,-33.9999999999999));
#169830=CARTESIAN_POINT('Origin',(-13.7500000000004,12.2864158290368,-34.2499999999999));
#169831=CARTESIAN_POINT('',(-10.2500000000004,12.2864158290368,-33.9999999999999));
#169832=CARTESIAN_POINT('',(-3.55953072810966E-13,12.2864158290368,-34.));
#169833=CARTESIAN_POINT('',(-10.0000000000004,12.2864158290368,-34.2499999999999));
#169834=CARTESIAN_POINT('Origin',(-10.2500000000004,12.2864158290368,-34.2499999999999));
#169835=CARTESIAN_POINT('',(-10.0000000000004,12.2864158290368,-37.7499999999999));
#169836=CARTESIAN_POINT('',(-10.,12.2864158290368,1.04922463916328E-13));
#169837=CARTESIAN_POINT('',(-10.2500000000004,12.2864158290368,-37.9999999999999));
#169838=CARTESIAN_POINT('Origin',(-10.2500000000004,12.2864158290368,-37.7499999999999));
#169839=CARTESIAN_POINT('',(-3.97850848877083E-13,12.2864158290368,-38.));
#169840=CARTESIAN_POINT('',(-13.7500000000003,12.2864158290368,-31.9999999999999));
#169841=CARTESIAN_POINT('',(-14.0000000000003,12.2864158290368,-31.7499999999999));
#169842=CARTESIAN_POINT('Origin',(-13.7500000000003,12.2864158290368,-31.7499999999999));
#169843=CARTESIAN_POINT('',(-14.0000000000003,12.2864158290368,-28.2499999999999));
#169844=CARTESIAN_POINT('',(-14.,12.2864158290368,1.46820239982445E-13));
#169845=CARTESIAN_POINT('',(-13.7500000000003,12.2864158290368,-27.9999999999999));
#169846=CARTESIAN_POINT('Origin',(-13.7500000000003,12.2864158290368,-28.2499999999999));
#169847=CARTESIAN_POINT('',(-10.2500000000003,12.2864158290368,-27.9999999999999));
#169848=CARTESIAN_POINT('',(-2.93106408711789E-13,12.2864158290368,-28.));
#169849=CARTESIAN_POINT('',(-10.0000000000003,12.2864158290368,-28.2499999999999));
#169850=CARTESIAN_POINT('Origin',(-10.2500000000003,12.2864158290368,-28.2499999999999));
#169851=CARTESIAN_POINT('',(-10.0000000000003,12.2864158290368,-31.7499999999999));
#169852=CARTESIAN_POINT('',(-10.,12.2864158290368,1.04922463916328E-13));
#169853=CARTESIAN_POINT('',(-10.2500000000003,12.2864158290368,-31.9999999999999));
#169854=CARTESIAN_POINT('Origin',(-10.2500000000003,12.2864158290368,-31.7499999999999));
#169855=CARTESIAN_POINT('',(-3.35004184777907E-13,12.2864158290368,-32.));
#169856=CARTESIAN_POINT('',(-7.75000000000015,12.2864158290368,-13.9999999999999));
#169857=CARTESIAN_POINT('',(-8.00000000000014,12.2864158290368,-13.7499999999999));
#169858=CARTESIAN_POINT('Origin',(-7.75000000000014,12.2864158290368,-13.7499999999999));
#169859=CARTESIAN_POINT('',(-8.00000000000011,12.2864158290368,-10.2499999999999));
#169860=CARTESIAN_POINT('',(-8.,12.2864158290368,8.3973575883269E-14));
#169861=CARTESIAN_POINT('',(-7.7500000000001,12.2864158290368,-9.99999999999992));
#169862=CARTESIAN_POINT('Origin',(-7.75000000000011,12.2864158290368,-10.2499999999999));
#169863=CARTESIAN_POINT('',(-4.25000000000011,12.2864158290368,-9.99999999999996));
#169864=CARTESIAN_POINT('',(-1.0456641641426E-13,12.2864158290368,-10.));
#169865=CARTESIAN_POINT('',(-4.00000000000011,12.2864158290368,-10.25));
#169866=CARTESIAN_POINT('Origin',(-4.25000000000011,12.2864158290368,-10.25));
#169867=CARTESIAN_POINT('',(-4.00000000000014,12.2864158290368,-13.75));
#169868=CARTESIAN_POINT('',(-4.,12.2864158290368,4.20757998171514E-14));
#169869=CARTESIAN_POINT('',(-4.25000000000015,12.2864158290368,-14.));
#169870=CARTESIAN_POINT('Origin',(-4.25000000000014,12.2864158290368,-13.75));
#169871=CARTESIAN_POINT('',(-1.46464192480378E-13,12.2864158290368,-14.));
#169872=CARTESIAN_POINT('',(-7.75000000000021,12.2864158290368,-19.9999999999999));
#169873=CARTESIAN_POINT('',(-8.00000000000021,12.2864158290368,-19.7499999999999));
#169874=CARTESIAN_POINT('Origin',(-7.75000000000021,12.2864158290368,-19.7499999999999));
#169875=CARTESIAN_POINT('',(-8.00000000000017,12.2864158290368,-16.2499999999999));
#169876=CARTESIAN_POINT('',(-8.,12.2864158290368,8.3973575883269E-14));
#169877=CARTESIAN_POINT('',(-7.75000000000017,12.2864158290368,-15.9999999999999));
#169878=CARTESIAN_POINT('Origin',(-7.75000000000017,12.2864158290368,-16.2499999999999));
#169879=CARTESIAN_POINT('',(-4.25000000000017,12.2864158290368,-16.));
#169880=CARTESIAN_POINT('',(-1.67413080513437E-13,12.2864158290368,-16.));
#169881=CARTESIAN_POINT('',(-4.00000000000017,12.2864158290368,-16.25));
#169882=CARTESIAN_POINT('Origin',(-4.25000000000017,12.2864158290368,-16.25));
#169883=CARTESIAN_POINT('',(-4.00000000000021,12.2864158290368,-19.75));
#169884=CARTESIAN_POINT('',(-4.,12.2864158290368,4.20757998171514E-14));
#169885=CARTESIAN_POINT('',(-4.25000000000021,12.2864158290368,-20.));
#169886=CARTESIAN_POINT('Origin',(-4.25000000000021,12.2864158290368,-19.75));
#169887=CARTESIAN_POINT('',(-2.09310856579554E-13,12.2864158290368,-20.));
#169888=CARTESIAN_POINT('',(-7.75000000000027,12.2864158290368,-25.9999999999999));
#169889=CARTESIAN_POINT('',(-8.00000000000027,12.2864158290368,-25.7499999999999));
#169890=CARTESIAN_POINT('Origin',(-7.75000000000027,12.2864158290368,-25.7499999999999));
#169891=CARTESIAN_POINT('',(-8.00000000000023,12.2864158290368,-22.2499999999999));
#169892=CARTESIAN_POINT('',(-8.,12.2864158290368,8.3973575883269E-14));
#169893=CARTESIAN_POINT('',(-7.75000000000023,12.2864158290368,-21.9999999999999));
#169894=CARTESIAN_POINT('Origin',(-7.75000000000023,12.2864158290368,-22.2499999999999));
#169895=CARTESIAN_POINT('',(-4.25000000000023,12.2864158290368,-22.));
#169896=CARTESIAN_POINT('',(-2.30259744612613E-13,12.2864158290368,-22.));
#169897=CARTESIAN_POINT('',(-4.00000000000023,12.2864158290368,-22.25));
#169898=CARTESIAN_POINT('Origin',(-4.25000000000023,12.2864158290368,-22.25));
#169899=CARTESIAN_POINT('',(-4.00000000000027,12.2864158290368,-25.75));
#169900=CARTESIAN_POINT('',(-4.,12.2864158290368,4.20757998171514E-14));
#169901=CARTESIAN_POINT('',(-4.25000000000027,12.2864158290368,-26.));
#169902=CARTESIAN_POINT('Origin',(-4.25000000000027,12.2864158290368,-25.75));
#169903=CARTESIAN_POINT('',(-2.72157520678731E-13,12.2864158290368,-26.));
#169904=CARTESIAN_POINT('',(-7.7500000000004,12.2864158290368,-37.9999999999999));
#169905=CARTESIAN_POINT('',(-8.0000000000004,12.2864158290368,-37.7499999999999));
#169906=CARTESIAN_POINT('Origin',(-7.7500000000004,12.2864158290368,-37.7499999999999));
#169907=CARTESIAN_POINT('',(-8.00000000000036,12.2864158290368,-34.2499999999999));
#169908=CARTESIAN_POINT('',(-8.,12.2864158290368,8.3973575883269E-14));
#169909=CARTESIAN_POINT('',(-7.75000000000036,12.2864158290368,-33.9999999999999));
#169910=CARTESIAN_POINT('Origin',(-7.75000000000036,12.2864158290368,-34.2499999999999));
#169911=CARTESIAN_POINT('',(-4.25000000000036,12.2864158290368,-34.));
#169912=CARTESIAN_POINT('',(-3.55953072810966E-13,12.2864158290368,-34.));
#169913=CARTESIAN_POINT('',(-4.00000000000036,12.2864158290368,-34.25));
#169914=CARTESIAN_POINT('Origin',(-4.25000000000036,12.2864158290368,-34.25));
#169915=CARTESIAN_POINT('',(-4.0000000000004,12.2864158290368,-37.75));
#169916=CARTESIAN_POINT('',(-4.,12.2864158290368,4.20757998171514E-14));
#169917=CARTESIAN_POINT('',(-4.2500000000004,12.2864158290368,-38.));
#169918=CARTESIAN_POINT('Origin',(-4.2500000000004,12.2864158290368,-37.75));
#169919=CARTESIAN_POINT('',(-3.97850848877083E-13,12.2864158290368,-38.));
#169920=CARTESIAN_POINT('',(-7.75000000000033,12.2864158290368,-31.9999999999999));
#169921=CARTESIAN_POINT('',(-8.00000000000033,12.2864158290368,-31.7499999999999));
#169922=CARTESIAN_POINT('Origin',(-7.75000000000033,12.2864158290368,-31.7499999999999));
#169923=CARTESIAN_POINT('',(-8.0000000000003,12.2864158290368,-28.2499999999999));
#169924=CARTESIAN_POINT('',(-8.,12.2864158290368,8.3973575883269E-14));
#169925=CARTESIAN_POINT('',(-7.75000000000029,12.2864158290368,-27.9999999999999));
#169926=CARTESIAN_POINT('Origin',(-7.7500000000003,12.2864158290368,-28.2499999999999));
#169927=CARTESIAN_POINT('',(-4.25000000000029,12.2864158290368,-28.));
#169928=CARTESIAN_POINT('',(-2.93106408711789E-13,12.2864158290368,-28.));
#169929=CARTESIAN_POINT('',(-4.0000000000003,12.2864158290368,-28.25));
#169930=CARTESIAN_POINT('Origin',(-4.2500000000003,12.2864158290368,-28.25));
#169931=CARTESIAN_POINT('',(-4.00000000000033,12.2864158290368,-31.75));
#169932=CARTESIAN_POINT('',(-4.,12.2864158290368,4.20757998171514E-14));
#169933=CARTESIAN_POINT('',(-4.25000000000033,12.2864158290368,-32.));
#169934=CARTESIAN_POINT('Origin',(-4.25000000000033,12.2864158290368,-31.75));
#169935=CARTESIAN_POINT('',(-3.35004184777907E-13,12.2864158290368,-32.));
#169936=CARTESIAN_POINT('',(-8.00000000000042,12.2864158290368,-40.2499999999999));
#169937=CARTESIAN_POINT('',(-8.00000000000044,12.2864158290368,-42.2246586690696));
#169938=CARTESIAN_POINT('',(-8.,12.2864158290368,8.3973575883269E-14));
#169939=CARTESIAN_POINT('',(-7.75000000000042,12.2864158290368,-39.9999999999999));
#169940=CARTESIAN_POINT('Origin',(-7.75000000000042,12.2864158290368,-40.2499999999999));
#169941=CARTESIAN_POINT('',(-4.25000000000042,12.2864158290368,-40.));
#169942=CARTESIAN_POINT('',(-4.18799736910142E-13,12.2864158290368,-40.));
#169943=CARTESIAN_POINT('',(-4.00000000000042,12.2864158290368,-40.25));
#169944=CARTESIAN_POINT('Origin',(-4.25000000000042,12.2864158290368,-40.25));
#169945=CARTESIAN_POINT('',(-4.00000000000045,12.2864158290368,-42.7191142657048));
#169946=CARTESIAN_POINT('',(-4.,12.2864158290368,4.20757998171514E-14));
#169947=CARTESIAN_POINT('',(-4.27478789613914,12.2864158290368,-42.9678785657731));
#169948=CARTESIAN_POINT('Ctrl Pts',(-4.27478789613914,12.2864158290368,
-42.9678785657731));
#169949=CARTESIAN_POINT('Ctrl Pts',(-4.20548749139718,12.2864158290368,
-42.9747729370316));
#169950=CARTESIAN_POINT('Ctrl Pts',(-4.13358319687133,12.2864158290368,
-42.9509225178878));
#169951=CARTESIAN_POINT('Ctrl Pts',(-4.03089898418876,12.2864158290368,
-42.8579914613632));
#169952=CARTESIAN_POINT('Ctrl Pts',(-4.00000017660007,12.2864158290368,
-42.7888799353852));
#169953=CARTESIAN_POINT('Ctrl Pts',(-4.00000000000045,12.2864158290368,
-42.7191142657048));
#169954=CARTESIAN_POINT('',(-7.79509330581843,12.2864158290368,-42.4705653406401));
#169955=CARTESIAN_POINT('Origin',(0.,12.2864158290368,0.));
#169956=CARTESIAN_POINT('Ctrl Pts',(-8.00000000000044,12.2864158290368,
-42.2246587886424));
#169957=CARTESIAN_POINT('Ctrl Pts',(-7.99999984459667,12.2864158290368,
-42.2828205030766));
#169958=CARTESIAN_POINT('Ctrl Pts',(-7.97934638688432,12.2864158290368,
-42.3399458254619));
#169959=CARTESIAN_POINT('Ctrl Pts',(-7.90477349623794,12.2864158290368,
-42.4294397982628));
#169960=CARTESIAN_POINT('Ctrl Pts',(-7.85254658294917,12.2864158290368,
-42.4600202882059));
#169961=CARTESIAN_POINT('Ctrl Pts',(-7.79509330581843,12.2864158290368,
-42.4705653406401));
#169962=CARTESIAN_POINT('',(-8.,12.2864158290368,7.75));
#169963=CARTESIAN_POINT('',(-7.74999999999997,12.2864158290368,8.00000000000003));
#169964=CARTESIAN_POINT('Origin',(-7.75,12.2864158290368,7.75));
#169965=CARTESIAN_POINT('',(-4.24999999999997,12.2864158290368,8.00000000000002));
#169966=CARTESIAN_POINT('',(2.81098744617789E-14,12.2864158290368,8.));
#169967=CARTESIAN_POINT('',(-3.99999999999997,12.2864158290368,7.75000000000001));
#169968=CARTESIAN_POINT('Origin',(-4.24999999999997,12.2864158290368,7.75000000000001));
#169969=CARTESIAN_POINT('',(-3.99999999999999,12.2864158290368,4.25000000000001));
#169970=CARTESIAN_POINT('',(-4.,12.2864158290368,1.37879016043387E-14));
#169971=CARTESIAN_POINT('',(-4.25,12.2864158290368,4.));
#169972=CARTESIAN_POINT('Origin',(-4.25,12.2864158290368,4.25));
#169973=CARTESIAN_POINT('',(-7.75,12.2864158290368,4.));
#169974=CARTESIAN_POINT('',(1.78023751033836E-16,12.2864158290368,4.));
#169975=CARTESIAN_POINT('',(-8.,12.2864158290368,4.25));
#169976=CARTESIAN_POINT('Origin',(-7.75,12.2864158290368,4.25));
#169977=CARTESIAN_POINT('',(-8.,12.2864158290368,-1.78023751033836E-16));
#169978=CARTESIAN_POINT('',(-14.,12.2864158290368,13.75));
#169979=CARTESIAN_POINT('',(-13.75,12.2864158290368,14.));
#169980=CARTESIAN_POINT('Origin',(-13.75,12.2864158290368,13.75));
#169981=CARTESIAN_POINT('',(-10.25,12.2864158290368,14.));
#169982=CARTESIAN_POINT('',(4.90587624948377E-14,12.2864158290368,14.));
#169983=CARTESIAN_POINT('',(-9.99999999999995,12.2864158290368,13.75));
#169984=CARTESIAN_POINT('Origin',(-10.25,12.2864158290368,13.75));
#169985=CARTESIAN_POINT('',(-9.99999999999996,12.2864158290368,10.25));
#169986=CARTESIAN_POINT('',(-10.,12.2864158290368,3.47367896373975E-14));
#169987=CARTESIAN_POINT('',(-10.25,12.2864158290368,10.));
#169988=CARTESIAN_POINT('Origin',(-10.25,12.2864158290368,10.25));
#169989=CARTESIAN_POINT('',(-13.75,12.2864158290368,10.));
#169990=CARTESIAN_POINT('',(1.78023751033836E-16,12.2864158290368,10.));
#169991=CARTESIAN_POINT('',(-14.,12.2864158290368,10.25));
#169992=CARTESIAN_POINT('Origin',(-13.75,12.2864158290368,10.25));
#169993=CARTESIAN_POINT('',(-14.,12.2864158290368,-1.78023751033836E-16));
#169994=CARTESIAN_POINT('',(-20.,12.2864158290368,19.75));
#169995=CARTESIAN_POINT('',(-19.7499999999999,12.2864158290368,20.0000000000001));
#169996=CARTESIAN_POINT('Origin',(-19.75,12.2864158290368,19.75));
#169997=CARTESIAN_POINT('',(-16.2499999999999,12.2864158290368,20.0000000000001));
#169998=CARTESIAN_POINT('',(7.00076505278965E-14,12.2864158290368,20.));
#169999=CARTESIAN_POINT('',(-15.9999999999999,12.2864158290368,19.7500000000001));
#170000=CARTESIAN_POINT('Origin',(-16.2499999999999,12.2864158290368,19.7500000000001));
#170001=CARTESIAN_POINT('',(-15.9999999999999,12.2864158290368,16.2500000000001));
#170002=CARTESIAN_POINT('',(-16.,12.2864158290368,5.56856776704563E-14));
#170003=CARTESIAN_POINT('',(-16.25,12.2864158290368,16.));
#170004=CARTESIAN_POINT('Origin',(-16.25,12.2864158290368,16.25));
#170005=CARTESIAN_POINT('',(-19.75,12.2864158290368,16.));
#170006=CARTESIAN_POINT('',(1.78023751033836E-16,12.2864158290368,16.));
#170007=CARTESIAN_POINT('',(-20.,12.2864158290368,16.25));
#170008=CARTESIAN_POINT('Origin',(-19.75,12.2864158290368,16.25));
#170009=CARTESIAN_POINT('',(-20.,12.2864158290368,-1.78023751033836E-16));
#170010=CARTESIAN_POINT('',(-26.,12.2864158290368,25.75));
#170011=CARTESIAN_POINT('',(-25.7499999999999,12.2864158290368,26.0000000000001));
#170012=CARTESIAN_POINT('Origin',(-25.75,12.2864158290368,25.75));
#170013=CARTESIAN_POINT('',(-22.2499999999999,12.2864158290368,26.0000000000001));
#170014=CARTESIAN_POINT('',(9.09565385609553E-14,12.2864158290368,26.));
#170015=CARTESIAN_POINT('',(-21.9999999999999,12.2864158290368,25.7500000000001));
#170016=CARTESIAN_POINT('Origin',(-22.2499999999999,12.2864158290368,25.7500000000001));
#170017=CARTESIAN_POINT('',(-21.9999999999999,12.2864158290368,22.2500000000001));
#170018=CARTESIAN_POINT('',(-22.,12.2864158290368,7.66345657035151E-14));
#170019=CARTESIAN_POINT('',(-22.25,12.2864158290368,22.));
#170020=CARTESIAN_POINT('Origin',(-22.25,12.2864158290368,22.25));
#170021=CARTESIAN_POINT('',(-25.75,12.2864158290368,22.));
#170022=CARTESIAN_POINT('',(1.78023751033836E-16,12.2864158290368,22.));
#170023=CARTESIAN_POINT('',(-26.,12.2864158290368,22.25));
#170024=CARTESIAN_POINT('Origin',(-25.75,12.2864158290368,22.25));
#170025=CARTESIAN_POINT('',(-26.,12.2864158290368,-1.78023751033836E-16));
#170026=CARTESIAN_POINT('',(-14.,12.2864158290368,-1.75));
#170027=CARTESIAN_POINT('',(-14.,12.2864158290368,1.75));
#170028=CARTESIAN_POINT('',(-14.,12.2864158290368,1.78023751033836E-16));
#170029=CARTESIAN_POINT('',(-13.75,12.2864158290368,2.));
#170030=CARTESIAN_POINT('Origin',(-13.75,12.2864158290368,1.75));
#170031=CARTESIAN_POINT('',(-10.25,12.2864158290368,2.));
#170032=CARTESIAN_POINT('',(1.78023751033836E-16,12.2864158290368,2.));
#170033=CARTESIAN_POINT('',(-10.,12.2864158290368,1.75));
#170034=CARTESIAN_POINT('Origin',(-10.25,12.2864158290368,1.75));
#170035=CARTESIAN_POINT('',(-10.,12.2864158290368,-1.75));
#170036=CARTESIAN_POINT('',(-10.,12.2864158290368,1.78023751033836E-16));
#170037=CARTESIAN_POINT('',(-10.25,12.2864158290368,-2.));
#170038=CARTESIAN_POINT('Origin',(-10.25,12.2864158290368,-1.75));
#170039=CARTESIAN_POINT('',(-13.75,12.2864158290368,-2.));
#170040=CARTESIAN_POINT('',(1.78023751033836E-16,12.2864158290368,-2.));
#170041=CARTESIAN_POINT('Origin',(-13.75,12.2864158290368,-1.75));
#170042=CARTESIAN_POINT('',(-8.,12.2864158290368,-1.75));
#170043=CARTESIAN_POINT('',(-8.,12.2864158290368,1.75));
#170044=CARTESIAN_POINT('',(-8.,12.2864158290368,1.78023751033836E-16));
#170045=CARTESIAN_POINT('',(-7.75,12.2864158290368,2.));
#170046=CARTESIAN_POINT('Origin',(-7.75,12.2864158290368,1.75));
#170047=CARTESIAN_POINT('',(-4.25,12.2864158290368,2.));
#170048=CARTESIAN_POINT('',(1.78023751033836E-16,12.2864158290368,2.));
#170049=CARTESIAN_POINT('',(-4.,12.2864158290368,1.75));
#170050=CARTESIAN_POINT('Origin',(-4.25,12.2864158290368,1.75));
#170051=CARTESIAN_POINT('',(-4.,12.2864158290368,-1.75));
#170052=CARTESIAN_POINT('',(-4.,12.2864158290368,1.78023751033836E-16));
#170053=CARTESIAN_POINT('',(-4.25,12.2864158290368,-2.));
#170054=CARTESIAN_POINT('Origin',(-4.25,12.2864158290368,-1.75));
#170055=CARTESIAN_POINT('',(-7.75,12.2864158290368,-2.));
#170056=CARTESIAN_POINT('',(1.78023751033836E-16,12.2864158290368,-2.));
#170057=CARTESIAN_POINT('Origin',(-7.75,12.2864158290368,-1.75));
#170058=CARTESIAN_POINT('',(-20.,12.2864158290368,-1.75));
#170059=CARTESIAN_POINT('',(-20.,12.2864158290368,1.75));
#170060=CARTESIAN_POINT('',(-20.,12.2864158290368,1.78023751033836E-16));
#170061=CARTESIAN_POINT('',(-19.75,12.2864158290368,2.));
#170062=CARTESIAN_POINT('Origin',(-19.75,12.2864158290368,1.75));
#170063=CARTESIAN_POINT('',(-16.25,12.2864158290368,2.));
#170064=CARTESIAN_POINT('',(1.78023751033836E-16,12.2864158290368,2.));
#170065=CARTESIAN_POINT('',(-16.,12.2864158290368,1.75));
#170066=CARTESIAN_POINT('Origin',(-16.25,12.2864158290368,1.75));
#170067=CARTESIAN_POINT('',(-16.,12.2864158290368,-1.75));
#170068=CARTESIAN_POINT('',(-16.,12.2864158290368,1.78023751033836E-16));
#170069=CARTESIAN_POINT('',(-16.25,12.2864158290368,-2.));
#170070=CARTESIAN_POINT('Origin',(-16.25,12.2864158290368,-1.75));
#170071=CARTESIAN_POINT('',(-19.75,12.2864158290368,-2.));
#170072=CARTESIAN_POINT('',(1.78023751033836E-16,12.2864158290368,-2.));
#170073=CARTESIAN_POINT('Origin',(-19.75,12.2864158290368,-1.75));
#170074=CARTESIAN_POINT('',(-26.,12.2864158290368,-1.75));
#170075=CARTESIAN_POINT('',(-26.,12.2864158290368,1.75));
#170076=CARTESIAN_POINT('',(-26.,12.2864158290368,1.78023751033836E-16));
#170077=CARTESIAN_POINT('',(-25.75,12.2864158290368,2.));
#170078=CARTESIAN_POINT('Origin',(-25.75,12.2864158290368,1.75));
#170079=CARTESIAN_POINT('',(-22.25,12.2864158290368,2.));
#170080=CARTESIAN_POINT('',(1.78023751033836E-16,12.2864158290368,2.));
#170081=CARTESIAN_POINT('',(-22.,12.2864158290368,1.75));
#170082=CARTESIAN_POINT('Origin',(-22.25,12.2864158290368,1.75));
#170083=CARTESIAN_POINT('',(-22.,12.2864158290368,-1.75));
#170084=CARTESIAN_POINT('',(-22.,12.2864158290368,1.78023751033836E-16));
#170085=CARTESIAN_POINT('',(-22.25,12.2864158290368,-2.));
#170086=CARTESIAN_POINT('Origin',(-22.25,12.2864158290368,-1.75));
#170087=CARTESIAN_POINT('',(-25.75,12.2864158290368,-2.));
#170088=CARTESIAN_POINT('',(1.78023751033836E-16,12.2864158290368,-2.));
#170089=CARTESIAN_POINT('Origin',(-25.75,12.2864158290368,-1.75));
#170090=CARTESIAN_POINT('',(-32.,12.2864158290368,-1.75));
#170091=CARTESIAN_POINT('',(-32.,12.2864158290368,1.75));
#170092=CARTESIAN_POINT('',(-32.,12.2864158290368,1.78023751033836E-16));
#170093=CARTESIAN_POINT('',(-31.75,12.2864158290368,2.));
#170094=CARTESIAN_POINT('Origin',(-31.75,12.2864158290368,1.75));
#170095=CARTESIAN_POINT('',(-28.25,12.2864158290368,2.));
#170096=CARTESIAN_POINT('',(1.78023751033836E-16,12.2864158290368,2.));
#170097=CARTESIAN_POINT('',(-28.,12.2864158290368,1.75));
#170098=CARTESIAN_POINT('Origin',(-28.25,12.2864158290368,1.75));
#170099=CARTESIAN_POINT('',(-28.,12.2864158290368,-1.75));
#170100=CARTESIAN_POINT('',(-28.,12.2864158290368,1.78023751033836E-16));
#170101=CARTESIAN_POINT('',(-28.25,12.2864158290368,-2.));
#170102=CARTESIAN_POINT('Origin',(-28.25,12.2864158290368,-1.75));
#170103=CARTESIAN_POINT('',(-31.75,12.2864158290368,-2.));
#170104=CARTESIAN_POINT('',(1.78023751033836E-16,12.2864158290368,-2.));
#170105=CARTESIAN_POINT('Origin',(-31.75,12.2864158290368,-1.75));
#170106=CARTESIAN_POINT('',(-38.,12.2864158290368,-1.75));
#170107=CARTESIAN_POINT('',(-38.,12.2864158290368,1.75));
#170108=CARTESIAN_POINT('',(-38.,12.2864158290368,1.78023751033836E-16));
#170109=CARTESIAN_POINT('',(-37.75,12.2864158290368,2.));
#170110=CARTESIAN_POINT('Origin',(-37.75,12.2864158290368,1.75));
#170111=CARTESIAN_POINT('',(-34.25,12.2864158290368,2.));
#170112=CARTESIAN_POINT('',(1.78023751033836E-16,12.2864158290368,2.));
#170113=CARTESIAN_POINT('',(-34.,12.2864158290368,1.75));
#170114=CARTESIAN_POINT('Origin',(-34.25,12.2864158290368,1.75));
#170115=CARTESIAN_POINT('',(-34.,12.2864158290368,-1.75));
#170116=CARTESIAN_POINT('',(-34.,12.2864158290368,1.78023751033836E-16));
#170117=CARTESIAN_POINT('',(-34.25,12.2864158290368,-2.));
#170118=CARTESIAN_POINT('Origin',(-34.25,12.2864158290368,-1.75));
#170119=CARTESIAN_POINT('',(-37.75,12.2864158290368,-2.));
#170120=CARTESIAN_POINT('',(1.78023751033836E-16,12.2864158290368,-2.));
#170121=CARTESIAN_POINT('Origin',(-37.75,12.2864158290368,-1.75));
#170122=CARTESIAN_POINT('',(-27.9999999999999,12.2864158290368,31.7500000000001));
#170123=CARTESIAN_POINT('',(-27.9999999999999,12.2864158290368,28.2500000000001));
#170124=CARTESIAN_POINT('',(-28.,12.2864158290368,9.75834537365739E-14));
#170125=CARTESIAN_POINT('',(-28.25,12.2864158290368,28.));
#170126=CARTESIAN_POINT('Origin',(-28.25,12.2864158290368,28.25));
#170127=CARTESIAN_POINT('',(-31.75,12.2864158290368,28.));
#170128=CARTESIAN_POINT('',(1.78023751033836E-16,12.2864158290368,28.));
#170129=CARTESIAN_POINT('',(-32.,12.2864158290368,28.25));
#170130=CARTESIAN_POINT('Origin',(-31.75,12.2864158290368,28.25));
#170131=CARTESIAN_POINT('',(-32.,12.2864158290368,28.8949819546432));
#170132=CARTESIAN_POINT('',(-32.,12.2864158290368,-1.78023751033836E-16));
#170133=CARTESIAN_POINT('',(-31.9348557097313,12.2864158290368,29.063334130802));
#170134=CARTESIAN_POINT('Origin',(-31.777318445275,12.2864158290367,28.9057035984243));
#170135=CARTESIAN_POINT('',(-29.0633341308019,12.2864158290368,31.9348557097314));
#170136=CARTESIAN_POINT('Origin',(0.,12.2864158290368,0.));
#170137=CARTESIAN_POINT('',(-28.8949819546431,12.2864158290368,32.0000000000001));
#170138=CARTESIAN_POINT('Origin',(-28.905703598427,12.2864158290367,31.7773184452819));
#170139=CARTESIAN_POINT('',(-28.2499999999999,12.2864158290368,32.0000000000001));
#170140=CARTESIAN_POINT('',(1.11905426594014E-13,12.2864158290368,32.));
#170141=CARTESIAN_POINT('Origin',(-28.2499999999999,12.2864158290368,31.7500000000001));
#170142=CARTESIAN_POINT('',(-40.25,12.2864158290368,2.));
#170143=CARTESIAN_POINT('',(-40.,12.2864158290368,1.75));
#170144=CARTESIAN_POINT('Origin',(-40.25,12.2864158290368,1.75));
#170145=CARTESIAN_POINT('',(-40.,12.2864158290368,-1.75));
#170146=CARTESIAN_POINT('',(-40.,12.2864158290368,1.78023751033836E-16));
#170147=CARTESIAN_POINT('',(-40.25,12.2864158290368,-2.));
#170148=CARTESIAN_POINT('Origin',(-40.25,12.2864158290368,-1.75));
#170149=CARTESIAN_POINT('',(-42.8943150864052,12.2864158290368,-2.));
#170150=CARTESIAN_POINT('',(1.78023751033836E-16,12.2864158290368,-2.));
#170151=CARTESIAN_POINT('',(-43.1441104028771,12.2864158290368,-1.76015270483965));
#170152=CARTESIAN_POINT('Ctrl Pts',(-42.8943150864052,12.2864158290368,
-2.));
#170153=CARTESIAN_POINT('Ctrl Pts',(-42.9580603817067,12.2864158290368,
-1.9999998297209));
#170154=CARTESIAN_POINT('Ctrl Pts',(-43.0215128426885,12.2864158290368,
-1.97441776392027));
#170155=CARTESIAN_POINT('Ctrl Pts',(-43.1132899987123,12.2864158290368,
-1.88634592712818));
#170156=CARTESIAN_POINT('Ctrl Pts',(-43.1414855467453,12.2864158290368,
-1.82448984655272));
#170157=CARTESIAN_POINT('Ctrl Pts',(-43.1441104028771,12.2864158290368,
-1.76015270483965));
#170158=CARTESIAN_POINT('',(-43.1441104028771,12.2864158290368,1.76015270483965));
#170159=CARTESIAN_POINT('Origin',(0.,12.2864158290368,0.));
#170160=CARTESIAN_POINT('',(-42.8943150864052,12.2864158290368,2.));
#170161=CARTESIAN_POINT('Ctrl Pts',(-42.8943150864052,12.2864158290368,
2.));
#170162=CARTESIAN_POINT('Ctrl Pts',(-42.9580603817067,12.2864158290368,
1.9999998297209));
#170163=CARTESIAN_POINT('Ctrl Pts',(-43.0215128426885,12.2864158290368,
1.97441776392027));
#170164=CARTESIAN_POINT('Ctrl Pts',(-43.1132899987123,12.2864158290368,
1.88634592712818));
#170165=CARTESIAN_POINT('Ctrl Pts',(-43.1414855467453,12.2864158290368,
1.82448984655272));
#170166=CARTESIAN_POINT('Ctrl Pts',(-43.1441104028771,12.2864158290368,
1.76015270483965));
#170167=CARTESIAN_POINT('',(1.78023751033836E-16,12.2864158290368,2.));
#170168=CARTESIAN_POINT('',(-36.9278413898934,12.2864158290368,-22.3796096990737));
#170169=CARTESIAN_POINT('',(-34.5500621903838,12.2864158290368,-25.899915108753));
#170170=CARTESIAN_POINT('Origin',(0.,12.2864158290368,0.));
#170171=CARTESIAN_POINT('',(-36.7140857763057,12.2864158290368,-22.));
#170172=CARTESIAN_POINT('Ctrl Pts',(-36.9278413898934,12.2864158290368,
-22.3796096990737));
#170173=CARTESIAN_POINT('Ctrl Pts',(-36.9506411971848,12.2864158290368,
-22.3419882773306));
#170174=CARTESIAN_POINT('Ctrl Pts',(-36.9633000574054,12.2864158290369,
-22.2979530583092));
#170175=CARTESIAN_POINT('Ctrl Pts',(-36.9647398008015,12.2864158290369,
-22.2102388654265));
#170176=CARTESIAN_POINT('Ctrl Pts',(-36.9535886975365,12.2864158290369,
-22.1658677743322));
#170177=CARTESIAN_POINT('Ctrl Pts',(-36.9102418725233,12.2864158290369,
-22.088851872103));
#170178=CARTESIAN_POINT('Ctrl Pts',(-36.8783504274685,12.2864158290369,
-22.0564924152445));
#170179=CARTESIAN_POINT('Ctrl Pts',(-36.8025009076982,12.2864158290369,
-22.0120627276042));
#170180=CARTESIAN_POINT('Ctrl Pts',(-36.7584147748598,12.2864158290369,
-22.0000000294023));
#170181=CARTESIAN_POINT('Ctrl Pts',(-36.7140857763057,12.2864158290368,
-22.));
#170182=CARTESIAN_POINT('',(-34.25,12.2864158290368,-22.));
#170183=CARTESIAN_POINT('',(1.78023751033836E-16,12.2864158290368,-22.));
#170184=CARTESIAN_POINT('',(-34.,12.2864158290368,-22.25));
#170185=CARTESIAN_POINT('Origin',(-34.25,12.2864158290368,-22.25));
#170186=CARTESIAN_POINT('',(-34.,12.2864158290368,-25.75));
#170187=CARTESIAN_POINT('',(-34.,12.2864158290368,1.78023751033836E-16));
#170188=CARTESIAN_POINT('',(-34.25,12.2864158290368,-26.));
#170189=CARTESIAN_POINT('Origin',(-34.25,12.2864158290368,-25.75));
#170190=CARTESIAN_POINT('',(-34.3499698402976,12.2864158290368,-26.));
#170191=CARTESIAN_POINT('',(1.78023751033836E-16,12.2864158290368,-26.));
#170192=CARTESIAN_POINT('Ctrl Pts',(-34.3499700010595,12.2864158290368,
-26.));
#170193=CARTESIAN_POINT('Ctrl Pts',(-34.36937553024,12.2864158290368,-25.9999999481105));
#170194=CARTESIAN_POINT('Ctrl Pts',(-34.388714233124,12.2864158290398,-25.9976835575804));
#170195=CARTESIAN_POINT('Ctrl Pts',(-34.4263253135713,12.2864158290398,
-25.9886734779259));
#170196=CARTESIAN_POINT('Ctrl Pts',(-34.444515834694,12.2864158290398,-25.982029986221));
#170197=CARTESIAN_POINT('Ctrl Pts',(-34.4789643513881,12.2864158290398,
-25.9647996369204));
#170198=CARTESIAN_POINT('Ctrl Pts',(-34.49516751051,12.2864158290398,-25.9542472187584));
#170199=CARTESIAN_POINT('Ctrl Pts',(-34.5249400449965,12.2864158290398,
-25.9295636167488));
#170200=CARTESIAN_POINT('Ctrl Pts',(-34.5384066147725,12.2864158290368,
-25.9154633914141));
#170201=CARTESIAN_POINT('Ctrl Pts',(-34.5500621903838,12.2864158290368,
-25.899915108753));
#170202=CARTESIAN_POINT('',(-40.0793482375844,12.2864158290368,-16.0673035961371));
#170203=CARTESIAN_POINT('',(-40.,12.2864158290368,-16.263837185609));
#170204=CARTESIAN_POINT('Origin',(0.,12.2864158290368,0.));
#170205=CARTESIAN_POINT('',(-40.,12.2864158290368,-16.25));
#170206=CARTESIAN_POINT('Origin',(-40.25,12.2864158290368,-16.25));
#170207=CARTESIAN_POINT('',(-40.,12.2864158290368,1.78023751033836E-16));
#170208=CARTESIAN_POINT('',(-41.9311566536833,12.2864158290368,-10.309728497117));
#170209=CARTESIAN_POINT('',(-40.9052877038759,12.2864158290368,-13.8300339067963));
#170210=CARTESIAN_POINT('Origin',(0.,12.2864158290368,0.));
#170211=CARTESIAN_POINT('',(-41.6884058289697,12.2864158290368,-10.));
#170212=CARTESIAN_POINT('Ctrl Pts',(-41.9311566536833,12.2864158290368,
-10.309728497117));
#170213=CARTESIAN_POINT('Ctrl Pts',(-41.9492503311142,12.2864158290368,
-10.2361380476238));
#170214=CARTESIAN_POINT('Ctrl Pts',(-41.9316408283577,12.2864158290368,
-10.1551935604058));
#170215=CARTESIAN_POINT('Ctrl Pts',(-41.838909760766,12.2864158290368,-10.0366779216436));
#170216=CARTESIAN_POINT('Ctrl Pts',(-41.7645408613858,12.2864158290368,
-10.0000000680338));
#170217=CARTESIAN_POINT('Ctrl Pts',(-41.6884058289697,12.2864158290368,
-10.));
#170218=CARTESIAN_POINT('',(-40.25,12.2864158290368,-10.));
#170219=CARTESIAN_POINT('',(1.78023751033836E-16,12.2864158290368,-10.));
#170220=CARTESIAN_POINT('',(-40.,12.2864158290368,-10.25));
#170221=CARTESIAN_POINT('Origin',(-40.25,12.2864158290368,-10.25));
#170222=CARTESIAN_POINT('',(-40.,12.2864158290368,-13.75));
#170223=CARTESIAN_POINT('',(-40.,12.2864158290368,1.78023751033836E-16));
#170224=CARTESIAN_POINT('',(-40.25,12.2864158290368,-14.));
#170225=CARTESIAN_POINT('Origin',(-40.25,12.2864158290368,-13.75));
#170226=CARTESIAN_POINT('',(-40.6684316106912,12.2864158290368,-14.));
#170227=CARTESIAN_POINT('',(1.78023751033836E-16,12.2864158290368,-14.));
#170228=CARTESIAN_POINT('Ctrl Pts',(-40.6684318962847,12.2864158290368,
-14.));
#170229=CARTESIAN_POINT('Ctrl Pts',(-40.7204534177382,12.2864158290367,
-13.999999860968));
#170230=CARTESIAN_POINT('Ctrl Pts',(-40.7718027191552,12.2864158290366,
-13.9834730289839));
#170231=CARTESIAN_POINT('Ctrl Pts',(-40.8562280414979,12.2864158290366,
-13.92299809727));
#170232=CARTESIAN_POINT('Ctrl Pts',(-40.8885419350417,12.2864158290366,
-13.8795628077707));
#170233=CARTESIAN_POINT('Ctrl Pts',(-40.9052877038759,12.2864158290368,
-13.8300339067963));
#170234=CARTESIAN_POINT('',(-32.,12.2864158290368,-25.75));
#170235=CARTESIAN_POINT('',(-31.75,12.2864158290368,-26.));
#170236=CARTESIAN_POINT('Origin',(-31.75,12.2864158290368,-25.75));
#170237=CARTESIAN_POINT('',(-32.,12.2864158290368,-22.25));
#170238=CARTESIAN_POINT('',(-32.,12.2864158290368,1.78023751033836E-16));
#170239=CARTESIAN_POINT('',(-31.75,12.2864158290368,-22.));
#170240=CARTESIAN_POINT('Origin',(-31.75,12.2864158290368,-22.25));
#170241=CARTESIAN_POINT('',(-28.25,12.2864158290368,-22.));
#170242=CARTESIAN_POINT('',(1.78023751033836E-16,12.2864158290368,-22.));
#170243=CARTESIAN_POINT('',(-28.,12.2864158290368,-22.25));
#170244=CARTESIAN_POINT('Origin',(-28.25,12.2864158290368,-22.25));
#170245=CARTESIAN_POINT('',(-28.,12.2864158290368,-25.75));
#170246=CARTESIAN_POINT('',(-28.,12.2864158290368,1.78023751033836E-16));
#170247=CARTESIAN_POINT('',(-28.25,12.2864158290368,-26.));
#170248=CARTESIAN_POINT('Origin',(-28.25,12.2864158290368,-25.75));
#170249=CARTESIAN_POINT('',(1.78023751033836E-16,12.2864158290368,-26.));
#170250=CARTESIAN_POINT('',(-26.,12.2864158290368,-19.75));
#170251=CARTESIAN_POINT('',(-25.75,12.2864158290368,-20.));
#170252=CARTESIAN_POINT('Origin',(-25.75,12.2864158290368,-19.75));
#170253=CARTESIAN_POINT('',(-26.,12.2864158290368,-16.25));
#170254=CARTESIAN_POINT('',(-26.,12.2864158290368,1.78023751033836E-16));
#170255=CARTESIAN_POINT('',(-25.75,12.2864158290368,-16.));
#170256=CARTESIAN_POINT('Origin',(-25.75,12.2864158290368,-16.25));
#170257=CARTESIAN_POINT('',(-22.25,12.2864158290368,-16.));
#170258=CARTESIAN_POINT('',(1.78023751033836E-16,12.2864158290368,-16.));
#170259=CARTESIAN_POINT('',(-22.,12.2864158290368,-16.25));
#170260=CARTESIAN_POINT('Origin',(-22.25,12.2864158290368,-16.25));
#170261=CARTESIAN_POINT('',(-22.,12.2864158290368,-19.75));
#170262=CARTESIAN_POINT('',(-22.,12.2864158290368,1.78023751033836E-16));
#170263=CARTESIAN_POINT('',(-22.25,12.2864158290368,-20.));
#170264=CARTESIAN_POINT('Origin',(-22.25,12.2864158290368,-19.75));
#170265=CARTESIAN_POINT('',(1.78023751033836E-16,12.2864158290368,-20.));
#170266=CARTESIAN_POINT('',(-38.,12.2864158290368,-19.75));
#170267=CARTESIAN_POINT('',(-37.75,12.2864158290368,-20.));
#170268=CARTESIAN_POINT('Origin',(-37.75,12.2864158290368,-19.75));
#170269=CARTESIAN_POINT('',(-38.,12.2864158290368,-16.25));
#170270=CARTESIAN_POINT('',(-38.,12.2864158290368,1.78023751033836E-16));
#170271=CARTESIAN_POINT('',(-37.75,12.2864158290368,-16.));
#170272=CARTESIAN_POINT('Origin',(-37.75,12.2864158290368,-16.25));
#170273=CARTESIAN_POINT('',(-34.25,12.2864158290368,-16.));
#170274=CARTESIAN_POINT('',(1.78023751033836E-16,12.2864158290368,-16.));
#170275=CARTESIAN_POINT('',(-34.,12.2864158290368,-16.25));
#170276=CARTESIAN_POINT('Origin',(-34.25,12.2864158290368,-16.25));
#170277=CARTESIAN_POINT('',(-34.,12.2864158290368,-19.75));
#170278=CARTESIAN_POINT('',(-34.,12.2864158290368,1.78023751033836E-16));
#170279=CARTESIAN_POINT('',(-34.25,12.2864158290368,-20.));
#170280=CARTESIAN_POINT('Origin',(-34.25,12.2864158290368,-19.75));
#170281=CARTESIAN_POINT('',(1.78023751033836E-16,12.2864158290368,-20.));
#170282=CARTESIAN_POINT('',(-32.,12.2864158290368,-19.75));
#170283=CARTESIAN_POINT('',(-31.75,12.2864158290368,-20.));
#170284=CARTESIAN_POINT('Origin',(-31.75,12.2864158290368,-19.75));
#170285=CARTESIAN_POINT('',(-32.,12.2864158290368,-16.25));
#170286=CARTESIAN_POINT('',(-32.,12.2864158290368,1.78023751033836E-16));
#170287=CARTESIAN_POINT('',(-31.75,12.2864158290368,-16.));
#170288=CARTESIAN_POINT('Origin',(-31.75,12.2864158290368,-16.25));
#170289=CARTESIAN_POINT('',(-28.25,12.2864158290368,-16.));
#170290=CARTESIAN_POINT('',(1.78023751033836E-16,12.2864158290368,-16.));
#170291=CARTESIAN_POINT('',(-28.,12.2864158290368,-16.25));
#170292=CARTESIAN_POINT('Origin',(-28.25,12.2864158290368,-16.25));
#170293=CARTESIAN_POINT('',(-28.,12.2864158290368,-19.75));
#170294=CARTESIAN_POINT('',(-28.,12.2864158290368,1.78023751033836E-16));
#170295=CARTESIAN_POINT('',(-28.25,12.2864158290368,-20.));
#170296=CARTESIAN_POINT('Origin',(-28.25,12.2864158290368,-19.75));
#170297=CARTESIAN_POINT('',(1.78023751033836E-16,12.2864158290368,-20.));
#170298=CARTESIAN_POINT('',(-20.,12.2864158290368,-13.75));
#170299=CARTESIAN_POINT('',(-19.75,12.2864158290368,-14.));
#170300=CARTESIAN_POINT('Origin',(-19.75,12.2864158290368,-13.75));
#170301=CARTESIAN_POINT('',(-20.,12.2864158290368,-10.25));
#170302=CARTESIAN_POINT('',(-20.,12.2864158290368,1.78023751033836E-16));
#170303=CARTESIAN_POINT('',(-19.75,12.2864158290368,-10.));
#170304=CARTESIAN_POINT('Origin',(-19.75,12.2864158290368,-10.25));
#170305=CARTESIAN_POINT('',(-16.25,12.2864158290368,-10.));
#170306=CARTESIAN_POINT('',(1.78023751033836E-16,12.2864158290368,-10.));
#170307=CARTESIAN_POINT('',(-16.,12.2864158290368,-10.25));
#170308=CARTESIAN_POINT('Origin',(-16.25,12.2864158290368,-10.25));
#170309=CARTESIAN_POINT('',(-16.,12.2864158290368,-13.75));
#170310=CARTESIAN_POINT('',(-16.,12.2864158290368,1.78023751033836E-16));
#170311=CARTESIAN_POINT('',(-16.25,12.2864158290368,-14.));
#170312=CARTESIAN_POINT('Origin',(-16.25,12.2864158290368,-13.75));
#170313=CARTESIAN_POINT('',(1.78023751033836E-16,12.2864158290368,-14.));
#170314=CARTESIAN_POINT('',(-26.,12.2864158290368,-13.75));
#170315=CARTESIAN_POINT('',(-25.75,12.2864158290368,-14.));
#170316=CARTESIAN_POINT('Origin',(-25.75,12.2864158290368,-13.75));
#170317=CARTESIAN_POINT('',(-26.,12.2864158290368,-10.25));
#170318=CARTESIAN_POINT('',(-26.,12.2864158290368,1.78023751033836E-16));
#170319=CARTESIAN_POINT('',(-25.75,12.2864158290368,-10.));
#170320=CARTESIAN_POINT('Origin',(-25.75,12.2864158290368,-10.25));
#170321=CARTESIAN_POINT('',(-22.25,12.2864158290368,-10.));
#170322=CARTESIAN_POINT('',(1.78023751033836E-16,12.2864158290368,-10.));
#170323=CARTESIAN_POINT('',(-22.,12.2864158290368,-10.25));
#170324=CARTESIAN_POINT('Origin',(-22.25,12.2864158290368,-10.25));
#170325=CARTESIAN_POINT('',(-22.,12.2864158290368,-13.75));
#170326=CARTESIAN_POINT('',(-22.,12.2864158290368,1.78023751033836E-16));
#170327=CARTESIAN_POINT('',(-22.25,12.2864158290368,-14.));
#170328=CARTESIAN_POINT('Origin',(-22.25,12.2864158290368,-13.75));
#170329=CARTESIAN_POINT('',(1.78023751033836E-16,12.2864158290368,-14.));
#170330=CARTESIAN_POINT('',(-38.,12.2864158290368,-13.75));
#170331=CARTESIAN_POINT('',(-37.75,12.2864158290368,-14.));
#170332=CARTESIAN_POINT('Origin',(-37.75,12.2864158290368,-13.75));
#170333=CARTESIAN_POINT('',(-38.,12.2864158290368,-10.25));
#170334=CARTESIAN_POINT('',(-38.,12.2864158290368,1.78023751033836E-16));
#170335=CARTESIAN_POINT('',(-37.75,12.2864158290368,-10.));
#170336=CARTESIAN_POINT('Origin',(-37.75,12.2864158290368,-10.25));
#170337=CARTESIAN_POINT('',(-34.25,12.2864158290368,-10.));
#170338=CARTESIAN_POINT('',(1.78023751033836E-16,12.2864158290368,-10.));
#170339=CARTESIAN_POINT('',(-34.,12.2864158290368,-10.25));
#170340=CARTESIAN_POINT('Origin',(-34.25,12.2864158290368,-10.25));
#170341=CARTESIAN_POINT('',(-34.,12.2864158290368,-13.75));
#170342=CARTESIAN_POINT('',(-34.,12.2864158290368,1.78023751033836E-16));
#170343=CARTESIAN_POINT('',(-34.25,12.2864158290368,-14.));
#170344=CARTESIAN_POINT('Origin',(-34.25,12.2864158290368,-13.75));
#170345=CARTESIAN_POINT('',(1.78023751033836E-16,12.2864158290368,-14.));
#170346=CARTESIAN_POINT('',(-32.,12.2864158290368,-13.75));
#170347=CARTESIAN_POINT('',(-31.75,12.2864158290368,-14.));
#170348=CARTESIAN_POINT('Origin',(-31.75,12.2864158290368,-13.75));
#170349=CARTESIAN_POINT('',(-32.,12.2864158290368,-10.25));
#170350=CARTESIAN_POINT('',(-32.,12.2864158290368,1.78023751033836E-16));
#170351=CARTESIAN_POINT('',(-31.75,12.2864158290368,-10.));
#170352=CARTESIAN_POINT('Origin',(-31.75,12.2864158290368,-10.25));
#170353=CARTESIAN_POINT('',(-28.25,12.2864158290368,-10.));
#170354=CARTESIAN_POINT('',(1.78023751033836E-16,12.2864158290368,-10.));
#170355=CARTESIAN_POINT('',(-28.,12.2864158290368,-10.25));
#170356=CARTESIAN_POINT('Origin',(-28.25,12.2864158290368,-10.25));
#170357=CARTESIAN_POINT('',(-28.,12.2864158290368,-13.75));
#170358=CARTESIAN_POINT('',(-28.,12.2864158290368,1.78023751033836E-16));
#170359=CARTESIAN_POINT('',(-28.25,12.2864158290368,-14.));
#170360=CARTESIAN_POINT('Origin',(-28.25,12.2864158290368,-13.75));
#170361=CARTESIAN_POINT('',(1.78023751033836E-16,12.2864158290368,-14.));
#170362=CARTESIAN_POINT('',(-14.,12.2864158290368,-7.75));
#170363=CARTESIAN_POINT('',(-13.75,12.2864158290368,-8.));
#170364=CARTESIAN_POINT('Origin',(-13.75,12.2864158290368,-7.75));
#170365=CARTESIAN_POINT('',(-14.,12.2864158290368,-4.25));
#170366=CARTESIAN_POINT('',(-14.,12.2864158290368,1.78023751033836E-16));
#170367=CARTESIAN_POINT('',(-13.75,12.2864158290368,-4.));
#170368=CARTESIAN_POINT('Origin',(-13.75,12.2864158290368,-4.25));
#170369=CARTESIAN_POINT('',(-10.25,12.2864158290368,-4.));
#170370=CARTESIAN_POINT('',(1.78023751033836E-16,12.2864158290368,-4.));
#170371=CARTESIAN_POINT('',(-10.,12.2864158290368,-4.25));
#170372=CARTESIAN_POINT('Origin',(-10.25,12.2864158290368,-4.25));
#170373=CARTESIAN_POINT('',(-10.,12.2864158290368,-7.75));
#170374=CARTESIAN_POINT('',(-10.,12.2864158290368,1.78023751033836E-16));
#170375=CARTESIAN_POINT('',(-10.25,12.2864158290368,-8.));
#170376=CARTESIAN_POINT('Origin',(-10.25,12.2864158290368,-7.75));
#170377=CARTESIAN_POINT('',(1.78023751033836E-16,12.2864158290368,-8.));
#170378=CARTESIAN_POINT('',(-20.,12.2864158290368,-7.75));
#170379=CARTESIAN_POINT('',(-19.75,12.2864158290368,-8.));
#170380=CARTESIAN_POINT('Origin',(-19.75,12.2864158290368,-7.75));
#170381=CARTESIAN_POINT('',(-20.,12.2864158290368,-4.25));
#170382=CARTESIAN_POINT('',(-20.,12.2864158290368,1.78023751033836E-16));
#170383=CARTESIAN_POINT('',(-19.75,12.2864158290368,-4.));
#170384=CARTESIAN_POINT('Origin',(-19.75,12.2864158290368,-4.25));
#170385=CARTESIAN_POINT('',(-16.25,12.2864158290368,-4.));
#170386=CARTESIAN_POINT('',(1.78023751033836E-16,12.2864158290368,-4.));
#170387=CARTESIAN_POINT('',(-16.,12.2864158290368,-4.25));
#170388=CARTESIAN_POINT('Origin',(-16.25,12.2864158290368,-4.25));
#170389=CARTESIAN_POINT('',(-16.,12.2864158290368,-7.75));
#170390=CARTESIAN_POINT('',(-16.,12.2864158290368,1.78023751033836E-16));
#170391=CARTESIAN_POINT('',(-16.25,12.2864158290368,-8.));
#170392=CARTESIAN_POINT('Origin',(-16.25,12.2864158290368,-7.75));
#170393=CARTESIAN_POINT('',(1.78023751033836E-16,12.2864158290368,-8.));
#170394=CARTESIAN_POINT('',(-26.,12.2864158290368,-7.75));
#170395=CARTESIAN_POINT('',(-25.75,12.2864158290368,-8.));
#170396=CARTESIAN_POINT('Origin',(-25.75,12.2864158290368,-7.75));
#170397=CARTESIAN_POINT('',(-26.,12.2864158290368,-4.25));
#170398=CARTESIAN_POINT('',(-26.,12.2864158290368,1.78023751033836E-16));
#170399=CARTESIAN_POINT('',(-25.75,12.2864158290368,-4.));
#170400=CARTESIAN_POINT('Origin',(-25.75,12.2864158290368,-4.25));
#170401=CARTESIAN_POINT('',(-22.25,12.2864158290368,-4.));
#170402=CARTESIAN_POINT('',(1.78023751033836E-16,12.2864158290368,-4.));
#170403=CARTESIAN_POINT('',(-22.,12.2864158290368,-4.25));
#170404=CARTESIAN_POINT('Origin',(-22.25,12.2864158290368,-4.25));
#170405=CARTESIAN_POINT('',(-22.,12.2864158290368,-7.75));
#170406=CARTESIAN_POINT('',(-22.,12.2864158290368,1.78023751033836E-16));
#170407=CARTESIAN_POINT('',(-22.25,12.2864158290368,-8.));
#170408=CARTESIAN_POINT('Origin',(-22.25,12.2864158290368,-7.75));
#170409=CARTESIAN_POINT('',(1.78023751033836E-16,12.2864158290368,-8.));
#170410=CARTESIAN_POINT('',(-38.,12.2864158290368,-7.75));
#170411=CARTESIAN_POINT('',(-37.75,12.2864158290368,-8.));
#170412=CARTESIAN_POINT('Origin',(-37.75,12.2864158290368,-7.75));
#170413=CARTESIAN_POINT('',(-38.,12.2864158290368,-4.25));
#170414=CARTESIAN_POINT('',(-38.,12.2864158290368,1.78023751033836E-16));
#170415=CARTESIAN_POINT('',(-37.75,12.2864158290368,-4.));
#170416=CARTESIAN_POINT('Origin',(-37.75,12.2864158290368,-4.25));
#170417=CARTESIAN_POINT('',(-34.25,12.2864158290368,-4.));
#170418=CARTESIAN_POINT('',(1.78023751033836E-16,12.2864158290368,-4.));
#170419=CARTESIAN_POINT('',(-34.,12.2864158290368,-4.25));
#170420=CARTESIAN_POINT('Origin',(-34.25,12.2864158290368,-4.25));
#170421=CARTESIAN_POINT('',(-34.,12.2864158290368,-7.75));
#170422=CARTESIAN_POINT('',(-34.,12.2864158290368,1.78023751033836E-16));
#170423=CARTESIAN_POINT('',(-34.25,12.2864158290368,-8.));
#170424=CARTESIAN_POINT('Origin',(-34.25,12.2864158290368,-7.75));
#170425=CARTESIAN_POINT('',(1.78023751033836E-16,12.2864158290368,-8.));
#170426=CARTESIAN_POINT('',(-32.,12.2864158290368,-7.75));
#170427=CARTESIAN_POINT('',(-31.75,12.2864158290368,-8.));
#170428=CARTESIAN_POINT('Origin',(-31.75,12.2864158290368,-7.75));
#170429=CARTESIAN_POINT('',(-32.,12.2864158290368,-4.25));
#170430=CARTESIAN_POINT('',(-32.,12.2864158290368,1.78023751033836E-16));
#170431=CARTESIAN_POINT('',(-31.75,12.2864158290368,-4.));
#170432=CARTESIAN_POINT('Origin',(-31.75,12.2864158290368,-4.25));
#170433=CARTESIAN_POINT('',(-28.25,12.2864158290368,-4.));
#170434=CARTESIAN_POINT('',(1.78023751033836E-16,12.2864158290368,-4.));
#170435=CARTESIAN_POINT('',(-28.,12.2864158290368,-4.25));
#170436=CARTESIAN_POINT('Origin',(-28.25,12.2864158290368,-4.25));
#170437=CARTESIAN_POINT('',(-28.,12.2864158290368,-7.75));
#170438=CARTESIAN_POINT('',(-28.,12.2864158290368,1.78023751033836E-16));
#170439=CARTESIAN_POINT('',(-28.25,12.2864158290368,-8.));
#170440=CARTESIAN_POINT('Origin',(-28.25,12.2864158290368,-7.75));
#170441=CARTESIAN_POINT('',(1.78023751033836E-16,12.2864158290368,-8.));
#170442=CARTESIAN_POINT('',(-40.25,12.2864158290368,-8.));
#170443=CARTESIAN_POINT('',(-42.2246586690697,12.2864158290368,-8.));
#170444=CARTESIAN_POINT('',(1.78023751033836E-16,12.2864158290368,-8.));
#170445=CARTESIAN_POINT('',(-42.4705653406402,12.2864158290368,-7.79509330581798));
#170446=CARTESIAN_POINT('Ctrl Pts',(-42.2246587886425,12.2864158290368,
-8.));
#170447=CARTESIAN_POINT('Ctrl Pts',(-42.2828205030766,12.2864158290368,
-7.99999984459623));
#170448=CARTESIAN_POINT('Ctrl Pts',(-42.3399458254619,12.2864158290368,
-7.97934638688388));
#170449=CARTESIAN_POINT('Ctrl Pts',(-42.4294397982628,12.2864158290368,
-7.9047734962375));
#170450=CARTESIAN_POINT('Ctrl Pts',(-42.460020288206,12.2864158290368,-7.85254658294873));
#170451=CARTESIAN_POINT('Ctrl Pts',(-42.4705653406402,12.2864158290368,
-7.79509330581798));
#170452=CARTESIAN_POINT('',(-42.9678785657731,12.2864158290368,-4.27478789613869));
#170453=CARTESIAN_POINT('Origin',(0.,12.2864158290368,0.));
#170454=CARTESIAN_POINT('',(-42.7191142657048,12.2864158290368,-4.));
#170455=CARTESIAN_POINT('Ctrl Pts',(-42.9678785657731,12.2864158290368,
-4.27478789613869));
#170456=CARTESIAN_POINT('Ctrl Pts',(-42.9747729370317,12.2864158290368,
-4.20548749139673));
#170457=CARTESIAN_POINT('Ctrl Pts',(-42.9509225178878,12.2864158290368,
-4.13358319687088));
#170458=CARTESIAN_POINT('Ctrl Pts',(-42.8579914613632,12.2864158290368,
-4.03089898418831));
#170459=CARTESIAN_POINT('Ctrl Pts',(-42.7888799353852,12.2864158290368,
-4.00000017659962));
#170460=CARTESIAN_POINT('Ctrl Pts',(-42.7191142657048,12.2864158290368,
-4.));
#170461=CARTESIAN_POINT('',(-40.25,12.2864158290368,-4.));
#170462=CARTESIAN_POINT('',(1.78023751033836E-16,12.2864158290368,-4.));
#170463=CARTESIAN_POINT('',(-40.,12.2864158290368,-4.25));
#170464=CARTESIAN_POINT('Origin',(-40.25,12.2864158290368,-4.25));
#170465=CARTESIAN_POINT('',(-40.,12.2864158290368,-7.75));
#170466=CARTESIAN_POINT('',(-40.,12.2864158290368,1.78023751033836E-16));
#170467=CARTESIAN_POINT('Origin',(-40.25,12.2864158290368,-7.75));
#170468=CARTESIAN_POINT('',(-36.9278413898934,12.2864158290368,22.3796096990737));
#170469=CARTESIAN_POINT('',(-34.5500621903838,12.2864158290368,25.899915108753));
#170470=CARTESIAN_POINT('Origin',(0.,12.2864158290368,0.));
#170471=CARTESIAN_POINT('',(-34.3499698402976,12.2864158290368,26.));
#170472=CARTESIAN_POINT('Ctrl Pts',(-34.3499700010595,12.2864158290368,
26.));
#170473=CARTESIAN_POINT('Ctrl Pts',(-34.36937553024,12.2864158290368,25.9999999481105));
#170474=CARTESIAN_POINT('Ctrl Pts',(-34.388714233124,12.2864158290398,25.9976835575804));
#170475=CARTESIAN_POINT('Ctrl Pts',(-34.4263253135713,12.2864158290398,
25.9886734779259));
#170476=CARTESIAN_POINT('Ctrl Pts',(-34.444515834694,12.2864158290398,25.982029986221));
#170477=CARTESIAN_POINT('Ctrl Pts',(-34.4789643513881,12.2864158290398,
25.9647996369204));
#170478=CARTESIAN_POINT('Ctrl Pts',(-34.49516751051,12.2864158290398,25.9542472187584));
#170479=CARTESIAN_POINT('Ctrl Pts',(-34.5249400449965,12.2864158290398,
25.9295636167488));
#170480=CARTESIAN_POINT('Ctrl Pts',(-34.5384066147725,12.2864158290368,
25.9154633914141));
#170481=CARTESIAN_POINT('Ctrl Pts',(-34.5500621903838,12.2864158290368,
25.899915108753));
#170482=CARTESIAN_POINT('',(-34.25,12.2864158290368,26.));
#170483=CARTESIAN_POINT('',(1.78023751033836E-16,12.2864158290368,26.));
#170484=CARTESIAN_POINT('',(-34.,12.2864158290368,25.75));
#170485=CARTESIAN_POINT('Origin',(-34.25,12.2864158290368,25.75));
#170486=CARTESIAN_POINT('',(-34.,12.2864158290368,22.25));
#170487=CARTESIAN_POINT('',(-34.,12.2864158290368,-1.78023751033836E-16));
#170488=CARTESIAN_POINT('',(-34.25,12.2864158290368,22.));
#170489=CARTESIAN_POINT('Origin',(-34.25,12.2864158290368,22.25));
#170490=CARTESIAN_POINT('',(-36.7140857763057,12.2864158290368,22.));
#170491=CARTESIAN_POINT('',(1.78023751033836E-16,12.2864158290368,22.));
#170492=CARTESIAN_POINT('Ctrl Pts',(-36.9278413898934,12.2864158290368,
22.3796096990737));
#170493=CARTESIAN_POINT('Ctrl Pts',(-36.9506411971848,12.2864158290368,
22.3419882773306));
#170494=CARTESIAN_POINT('Ctrl Pts',(-36.9633000574054,12.2864158290369,
22.2979530583092));
#170495=CARTESIAN_POINT('Ctrl Pts',(-36.9647398008015,12.2864158290369,
22.2102388654265));
#170496=CARTESIAN_POINT('Ctrl Pts',(-36.9535886975365,12.2864158290369,
22.1658677743322));
#170497=CARTESIAN_POINT('Ctrl Pts',(-36.9102418725233,12.2864158290369,
22.088851872103));
#170498=CARTESIAN_POINT('Ctrl Pts',(-36.8783504274685,12.2864158290369,
22.0564924152445));
#170499=CARTESIAN_POINT('Ctrl Pts',(-36.8025009076982,12.2864158290369,
22.0120627276042));
#170500=CARTESIAN_POINT('Ctrl Pts',(-36.7584147748598,12.2864158290369,
22.0000000294023));
#170501=CARTESIAN_POINT('Ctrl Pts',(-36.7140857763057,12.2864158290368,
22.));
#170502=CARTESIAN_POINT('',(-40.0793482375844,12.2864158290368,16.0673035961371));
#170503=CARTESIAN_POINT('',(-40.,12.2864158290368,16.263837185609));
#170504=CARTESIAN_POINT('Origin',(0.,12.2864158290368,0.));
#170505=CARTESIAN_POINT('',(-40.,12.2864158290368,16.25));
#170506=CARTESIAN_POINT('',(-40.,12.2864158290368,-1.78023751033836E-16));
#170507=CARTESIAN_POINT('Origin',(-40.25,12.2864158290368,16.25));
#170508=CARTESIAN_POINT('',(-41.9311566536833,12.2864158290368,10.309728497117));
#170509=CARTESIAN_POINT('',(-40.9052877038759,12.2864158290368,13.8300339067963));
#170510=CARTESIAN_POINT('Origin',(0.,12.2864158290368,0.));
#170511=CARTESIAN_POINT('',(-40.6684316106912,12.2864158290368,14.));
#170512=CARTESIAN_POINT('Ctrl Pts',(-40.6684318962847,12.2864158290368,
14.));
#170513=CARTESIAN_POINT('Ctrl Pts',(-40.7204534177382,12.2864158290367,
13.999999860968));
#170514=CARTESIAN_POINT('Ctrl Pts',(-40.7718027191552,12.2864158290366,
13.9834730289839));
#170515=CARTESIAN_POINT('Ctrl Pts',(-40.8562280414979,12.2864158290366,
13.92299809727));
#170516=CARTESIAN_POINT('Ctrl Pts',(-40.8885419350417,12.2864158290366,
13.8795628077707));
#170517=CARTESIAN_POINT('Ctrl Pts',(-40.9052877038759,12.2864158290368,
13.8300339067963));
#170518=CARTESIAN_POINT('',(-40.25,12.2864158290368,14.));
#170519=CARTESIAN_POINT('',(1.78023751033836E-16,12.2864158290368,14.));
#170520=CARTESIAN_POINT('',(-40.,12.2864158290368,13.75));
#170521=CARTESIAN_POINT('Origin',(-40.25,12.2864158290368,13.75));
#170522=CARTESIAN_POINT('',(-40.,12.2864158290368,10.25));
#170523=CARTESIAN_POINT('',(-40.,12.2864158290368,-1.78023751033836E-16));
#170524=CARTESIAN_POINT('',(-40.25,12.2864158290368,10.));
#170525=CARTESIAN_POINT('Origin',(-40.25,12.2864158290368,10.25));
#170526=CARTESIAN_POINT('',(-41.6884058289697,12.2864158290368,10.));
#170527=CARTESIAN_POINT('',(1.78023751033836E-16,12.2864158290368,10.));
#170528=CARTESIAN_POINT('Ctrl Pts',(-41.9311566536833,12.2864158290368,
10.309728497117));
#170529=CARTESIAN_POINT('Ctrl Pts',(-41.9492503311142,12.2864158290368,
10.2361380476238));
#170530=CARTESIAN_POINT('Ctrl Pts',(-41.9316408283577,12.2864158290368,
10.1551935604058));
#170531=CARTESIAN_POINT('Ctrl Pts',(-41.838909760766,12.2864158290368,10.0366779216436));
#170532=CARTESIAN_POINT('Ctrl Pts',(-41.7645408613858,12.2864158290368,
10.0000000680338));
#170533=CARTESIAN_POINT('Ctrl Pts',(-41.6884058289697,12.2864158290368,
10.));
#170534=CARTESIAN_POINT('',(-32.,12.2864158290368,25.75));
#170535=CARTESIAN_POINT('',(-31.75,12.2864158290368,26.));
#170536=CARTESIAN_POINT('Origin',(-31.75,12.2864158290368,25.75));
#170537=CARTESIAN_POINT('',(-28.25,12.2864158290368,26.));
#170538=CARTESIAN_POINT('',(1.78023751033836E-16,12.2864158290368,26.));
#170539=CARTESIAN_POINT('',(-28.,12.2864158290368,25.75));
#170540=CARTESIAN_POINT('Origin',(-28.25,12.2864158290368,25.75));
#170541=CARTESIAN_POINT('',(-28.,12.2864158290368,22.25));
#170542=CARTESIAN_POINT('',(-28.,12.2864158290368,-1.78023751033836E-16));
#170543=CARTESIAN_POINT('',(-28.25,12.2864158290368,22.));
#170544=CARTESIAN_POINT('Origin',(-28.25,12.2864158290368,22.25));
#170545=CARTESIAN_POINT('',(-31.75,12.2864158290368,22.));
#170546=CARTESIAN_POINT('',(1.78023751033836E-16,12.2864158290368,22.));
#170547=CARTESIAN_POINT('',(-32.,12.2864158290368,22.25));
#170548=CARTESIAN_POINT('Origin',(-31.75,12.2864158290368,22.25));
#170549=CARTESIAN_POINT('',(-32.,12.2864158290368,-1.78023751033836E-16));
#170550=CARTESIAN_POINT('',(-26.,12.2864158290368,19.75));
#170551=CARTESIAN_POINT('',(-25.75,12.2864158290368,20.));
#170552=CARTESIAN_POINT('Origin',(-25.75,12.2864158290368,19.75));
#170553=CARTESIAN_POINT('',(-22.25,12.2864158290368,20.));
#170554=CARTESIAN_POINT('',(1.78023751033836E-16,12.2864158290368,20.));
#170555=CARTESIAN_POINT('',(-22.,12.2864158290368,19.75));
#170556=CARTESIAN_POINT('Origin',(-22.25,12.2864158290368,19.75));
#170557=CARTESIAN_POINT('',(-22.,12.2864158290368,16.25));
#170558=CARTESIAN_POINT('',(-22.,12.2864158290368,-1.78023751033836E-16));
#170559=CARTESIAN_POINT('',(-22.25,12.2864158290368,16.));
#170560=CARTESIAN_POINT('Origin',(-22.25,12.2864158290368,16.25));
#170561=CARTESIAN_POINT('',(-25.75,12.2864158290368,16.));
#170562=CARTESIAN_POINT('',(1.78023751033836E-16,12.2864158290368,16.));
#170563=CARTESIAN_POINT('',(-26.,12.2864158290368,16.25));
#170564=CARTESIAN_POINT('Origin',(-25.75,12.2864158290368,16.25));
#170565=CARTESIAN_POINT('',(-26.,12.2864158290368,-1.78023751033836E-16));
#170566=CARTESIAN_POINT('',(-38.,12.2864158290368,19.75));
#170567=CARTESIAN_POINT('',(-37.75,12.2864158290368,20.));
#170568=CARTESIAN_POINT('Origin',(-37.75,12.2864158290368,19.75));
#170569=CARTESIAN_POINT('',(-34.25,12.2864158290368,20.));
#170570=CARTESIAN_POINT('',(1.78023751033836E-16,12.2864158290368,20.));
#170571=CARTESIAN_POINT('',(-34.,12.2864158290368,19.75));
#170572=CARTESIAN_POINT('Origin',(-34.25,12.2864158290368,19.75));
#170573=CARTESIAN_POINT('',(-34.,12.2864158290368,16.25));
#170574=CARTESIAN_POINT('',(-34.,12.2864158290368,-1.78023751033836E-16));
#170575=CARTESIAN_POINT('',(-34.25,12.2864158290368,16.));
#170576=CARTESIAN_POINT('Origin',(-34.25,12.2864158290368,16.25));
#170577=CARTESIAN_POINT('',(-37.75,12.2864158290368,16.));
#170578=CARTESIAN_POINT('',(1.78023751033836E-16,12.2864158290368,16.));
#170579=CARTESIAN_POINT('',(-38.,12.2864158290368,16.25));
#170580=CARTESIAN_POINT('Origin',(-37.75,12.2864158290368,16.25));
#170581=CARTESIAN_POINT('',(-38.,12.2864158290368,-1.78023751033836E-16));
#170582=CARTESIAN_POINT('',(-32.,12.2864158290368,19.75));
#170583=CARTESIAN_POINT('',(-31.75,12.2864158290368,20.));
#170584=CARTESIAN_POINT('Origin',(-31.75,12.2864158290368,19.75));
#170585=CARTESIAN_POINT('',(-28.25,12.2864158290368,20.));
#170586=CARTESIAN_POINT('',(1.78023751033836E-16,12.2864158290368,20.));
#170587=CARTESIAN_POINT('',(-28.,12.2864158290368,19.75));
#170588=CARTESIAN_POINT('Origin',(-28.25,12.2864158290368,19.75));
#170589=CARTESIAN_POINT('',(-28.,12.2864158290368,16.25));
#170590=CARTESIAN_POINT('',(-28.,12.2864158290368,-1.78023751033836E-16));
#170591=CARTESIAN_POINT('',(-28.25,12.2864158290368,16.));
#170592=CARTESIAN_POINT('Origin',(-28.25,12.2864158290368,16.25));
#170593=CARTESIAN_POINT('',(-31.75,12.2864158290368,16.));
#170594=CARTESIAN_POINT('',(1.78023751033836E-16,12.2864158290368,16.));
#170595=CARTESIAN_POINT('',(-32.,12.2864158290368,16.25));
#170596=CARTESIAN_POINT('Origin',(-31.75,12.2864158290368,16.25));
#170597=CARTESIAN_POINT('',(-32.,12.2864158290368,-1.78023751033836E-16));
#170598=CARTESIAN_POINT('',(-20.,12.2864158290368,13.75));
#170599=CARTESIAN_POINT('',(-19.75,12.2864158290368,14.));
#170600=CARTESIAN_POINT('Origin',(-19.75,12.2864158290368,13.75));
#170601=CARTESIAN_POINT('',(-16.25,12.2864158290368,14.));
#170602=CARTESIAN_POINT('',(1.78023751033836E-16,12.2864158290368,14.));
#170603=CARTESIAN_POINT('',(-16.,12.2864158290368,13.75));
#170604=CARTESIAN_POINT('Origin',(-16.25,12.2864158290368,13.75));
#170605=CARTESIAN_POINT('',(-16.,12.2864158290368,10.25));
#170606=CARTESIAN_POINT('',(-16.,12.2864158290368,-1.78023751033836E-16));
#170607=CARTESIAN_POINT('',(-16.25,12.2864158290368,10.));
#170608=CARTESIAN_POINT('Origin',(-16.25,12.2864158290368,10.25));
#170609=CARTESIAN_POINT('',(-19.75,12.2864158290368,10.));
#170610=CARTESIAN_POINT('',(1.78023751033836E-16,12.2864158290368,10.));
#170611=CARTESIAN_POINT('',(-20.,12.2864158290368,10.25));
#170612=CARTESIAN_POINT('Origin',(-19.75,12.2864158290368,10.25));
#170613=CARTESIAN_POINT('',(-20.,12.2864158290368,-1.78023751033836E-16));
#170614=CARTESIAN_POINT('',(-26.,12.2864158290368,13.75));
#170615=CARTESIAN_POINT('',(-25.75,12.2864158290368,14.));
#170616=CARTESIAN_POINT('Origin',(-25.75,12.2864158290368,13.75));
#170617=CARTESIAN_POINT('',(-22.25,12.2864158290368,14.));
#170618=CARTESIAN_POINT('',(1.78023751033836E-16,12.2864158290368,14.));
#170619=CARTESIAN_POINT('',(-22.,12.2864158290368,13.75));
#170620=CARTESIAN_POINT('Origin',(-22.25,12.2864158290368,13.75));
#170621=CARTESIAN_POINT('',(-22.,12.2864158290368,10.25));
#170622=CARTESIAN_POINT('',(-22.,12.2864158290368,-1.78023751033836E-16));
#170623=CARTESIAN_POINT('',(-22.25,12.2864158290368,10.));
#170624=CARTESIAN_POINT('Origin',(-22.25,12.2864158290368,10.25));
#170625=CARTESIAN_POINT('',(-25.75,12.2864158290368,10.));
#170626=CARTESIAN_POINT('',(1.78023751033836E-16,12.2864158290368,10.));
#170627=CARTESIAN_POINT('',(-26.,12.2864158290368,10.25));
#170628=CARTESIAN_POINT('Origin',(-25.75,12.2864158290368,10.25));
#170629=CARTESIAN_POINT('',(-26.,12.2864158290368,-1.78023751033836E-16));
#170630=CARTESIAN_POINT('',(-38.,12.2864158290368,13.75));
#170631=CARTESIAN_POINT('',(-37.75,12.2864158290368,14.));
#170632=CARTESIAN_POINT('Origin',(-37.75,12.2864158290368,13.75));
#170633=CARTESIAN_POINT('',(-34.25,12.2864158290368,14.));
#170634=CARTESIAN_POINT('',(1.78023751033836E-16,12.2864158290368,14.));
#170635=CARTESIAN_POINT('',(-34.,12.2864158290368,13.75));
#170636=CARTESIAN_POINT('Origin',(-34.25,12.2864158290368,13.75));
#170637=CARTESIAN_POINT('',(-34.,12.2864158290368,10.25));
#170638=CARTESIAN_POINT('',(-34.,12.2864158290368,-1.78023751033836E-16));
#170639=CARTESIAN_POINT('',(-34.25,12.2864158290368,10.));
#170640=CARTESIAN_POINT('Origin',(-34.25,12.2864158290368,10.25));
#170641=CARTESIAN_POINT('',(-37.75,12.2864158290368,10.));
#170642=CARTESIAN_POINT('',(1.78023751033836E-16,12.2864158290368,10.));
#170643=CARTESIAN_POINT('',(-38.,12.2864158290368,10.25));
#170644=CARTESIAN_POINT('Origin',(-37.75,12.2864158290368,10.25));
#170645=CARTESIAN_POINT('',(-38.,12.2864158290368,-1.78023751033836E-16));
#170646=CARTESIAN_POINT('',(-32.,12.2864158290368,13.75));
#170647=CARTESIAN_POINT('',(-31.75,12.2864158290368,14.));
#170648=CARTESIAN_POINT('Origin',(-31.75,12.2864158290368,13.75));
#170649=CARTESIAN_POINT('',(-28.25,12.2864158290368,14.));
#170650=CARTESIAN_POINT('',(1.78023751033836E-16,12.2864158290368,14.));
#170651=CARTESIAN_POINT('',(-28.,12.2864158290368,13.75));
#170652=CARTESIAN_POINT('Origin',(-28.25,12.2864158290368,13.75));
#170653=CARTESIAN_POINT('',(-28.,12.2864158290368,10.25));
#170654=CARTESIAN_POINT('',(-28.,12.2864158290368,-1.78023751033836E-16));
#170655=CARTESIAN_POINT('',(-28.25,12.2864158290368,10.));
#170656=CARTESIAN_POINT('Origin',(-28.25,12.2864158290368,10.25));
#170657=CARTESIAN_POINT('',(-31.75,12.2864158290368,10.));
#170658=CARTESIAN_POINT('',(1.78023751033836E-16,12.2864158290368,10.));
#170659=CARTESIAN_POINT('',(-32.,12.2864158290368,10.25));
#170660=CARTESIAN_POINT('Origin',(-31.75,12.2864158290368,10.25));
#170661=CARTESIAN_POINT('',(-32.,12.2864158290368,-1.78023751033836E-16));
#170662=CARTESIAN_POINT('',(-14.,12.2864158290368,7.75));
#170663=CARTESIAN_POINT('',(-13.75,12.2864158290368,8.));
#170664=CARTESIAN_POINT('Origin',(-13.75,12.2864158290368,7.75));
#170665=CARTESIAN_POINT('',(-10.25,12.2864158290368,8.));
#170666=CARTESIAN_POINT('',(1.78023751033836E-16,12.2864158290368,8.));
#170667=CARTESIAN_POINT('',(-10.,12.2864158290368,7.75));
#170668=CARTESIAN_POINT('Origin',(-10.25,12.2864158290368,7.75));
#170669=CARTESIAN_POINT('',(-10.,12.2864158290368,4.25));
#170670=CARTESIAN_POINT('',(-10.,12.2864158290368,-1.78023751033836E-16));
#170671=CARTESIAN_POINT('',(-10.25,12.2864158290368,4.));
#170672=CARTESIAN_POINT('Origin',(-10.25,12.2864158290368,4.25));
#170673=CARTESIAN_POINT('',(-13.75,12.2864158290368,4.));
#170674=CARTESIAN_POINT('',(1.78023751033836E-16,12.2864158290368,4.));
#170675=CARTESIAN_POINT('',(-14.,12.2864158290368,4.25));
#170676=CARTESIAN_POINT('Origin',(-13.75,12.2864158290368,4.25));
#170677=CARTESIAN_POINT('',(-14.,12.2864158290368,-1.78023751033836E-16));
#170678=CARTESIAN_POINT('',(-20.,12.2864158290368,7.75));
#170679=CARTESIAN_POINT('',(-19.75,12.2864158290368,8.));
#170680=CARTESIAN_POINT('Origin',(-19.75,12.2864158290368,7.75));
#170681=CARTESIAN_POINT('',(-16.25,12.2864158290368,8.));
#170682=CARTESIAN_POINT('',(1.78023751033836E-16,12.2864158290368,8.));
#170683=CARTESIAN_POINT('',(-16.,12.2864158290368,7.75));
#170684=CARTESIAN_POINT('Origin',(-16.25,12.2864158290368,7.75));
#170685=CARTESIAN_POINT('',(-16.,12.2864158290368,4.25));
#170686=CARTESIAN_POINT('',(-16.,12.2864158290368,-1.78023751033836E-16));
#170687=CARTESIAN_POINT('',(-16.25,12.2864158290368,4.));
#170688=CARTESIAN_POINT('Origin',(-16.25,12.2864158290368,4.25));
#170689=CARTESIAN_POINT('',(-19.75,12.2864158290368,4.));
#170690=CARTESIAN_POINT('',(1.78023751033836E-16,12.2864158290368,4.));
#170691=CARTESIAN_POINT('',(-20.,12.2864158290368,4.25));
#170692=CARTESIAN_POINT('Origin',(-19.75,12.2864158290368,4.25));
#170693=CARTESIAN_POINT('',(-20.,12.2864158290368,-1.78023751033836E-16));
#170694=CARTESIAN_POINT('',(-26.,12.2864158290368,7.75));
#170695=CARTESIAN_POINT('',(-25.75,12.2864158290368,8.));
#170696=CARTESIAN_POINT('Origin',(-25.75,12.2864158290368,7.75));
#170697=CARTESIAN_POINT('',(-22.25,12.2864158290368,8.));
#170698=CARTESIAN_POINT('',(1.78023751033836E-16,12.2864158290368,8.));
#170699=CARTESIAN_POINT('',(-22.,12.2864158290368,7.75));
#170700=CARTESIAN_POINT('Origin',(-22.25,12.2864158290368,7.75));
#170701=CARTESIAN_POINT('',(-22.,12.2864158290368,4.25));
#170702=CARTESIAN_POINT('',(-22.,12.2864158290368,-1.78023751033836E-16));
#170703=CARTESIAN_POINT('',(-22.25,12.2864158290368,4.));
#170704=CARTESIAN_POINT('Origin',(-22.25,12.2864158290368,4.25));
#170705=CARTESIAN_POINT('',(-25.75,12.2864158290368,4.));
#170706=CARTESIAN_POINT('',(1.78023751033836E-16,12.2864158290368,4.));
#170707=CARTESIAN_POINT('',(-26.,12.2864158290368,4.25));
#170708=CARTESIAN_POINT('Origin',(-25.75,12.2864158290368,4.25));
#170709=CARTESIAN_POINT('',(-26.,12.2864158290368,-1.78023751033836E-16));
#170710=CARTESIAN_POINT('',(-38.,12.2864158290368,7.75));
#170711=CARTESIAN_POINT('',(-37.75,12.2864158290368,8.));
#170712=CARTESIAN_POINT('Origin',(-37.75,12.2864158290368,7.75));
#170713=CARTESIAN_POINT('',(-34.25,12.2864158290368,8.));
#170714=CARTESIAN_POINT('',(1.78023751033836E-16,12.2864158290368,8.));
#170715=CARTESIAN_POINT('',(-34.,12.2864158290368,7.75));
#170716=CARTESIAN_POINT('Origin',(-34.25,12.2864158290368,7.75));
#170717=CARTESIAN_POINT('',(-34.,12.2864158290368,4.25));
#170718=CARTESIAN_POINT('',(-34.,12.2864158290368,-1.78023751033836E-16));
#170719=CARTESIAN_POINT('',(-34.25,12.2864158290368,4.));
#170720=CARTESIAN_POINT('Origin',(-34.25,12.2864158290368,4.25));
#170721=CARTESIAN_POINT('',(-37.75,12.2864158290368,4.));
#170722=CARTESIAN_POINT('',(1.78023751033836E-16,12.2864158290368,4.));
#170723=CARTESIAN_POINT('',(-38.,12.2864158290368,4.25));
#170724=CARTESIAN_POINT('Origin',(-37.75,12.2864158290368,4.25));
#170725=CARTESIAN_POINT('',(-38.,12.2864158290368,-1.78023751033836E-16));
#170726=CARTESIAN_POINT('',(-32.,12.2864158290368,7.75));
#170727=CARTESIAN_POINT('',(-31.75,12.2864158290368,8.));
#170728=CARTESIAN_POINT('Origin',(-31.75,12.2864158290368,7.75));
#170729=CARTESIAN_POINT('',(-28.25,12.2864158290368,8.));
#170730=CARTESIAN_POINT('',(1.78023751033836E-16,12.2864158290368,8.));
#170731=CARTESIAN_POINT('',(-28.,12.2864158290368,7.75));
#170732=CARTESIAN_POINT('Origin',(-28.25,12.2864158290368,7.75));
#170733=CARTESIAN_POINT('',(-28.,12.2864158290368,4.25));
#170734=CARTESIAN_POINT('',(-28.,12.2864158290368,-1.78023751033836E-16));
#170735=CARTESIAN_POINT('',(-28.25,12.2864158290368,4.));
#170736=CARTESIAN_POINT('Origin',(-28.25,12.2864158290368,4.25));
#170737=CARTESIAN_POINT('',(-31.75,12.2864158290368,4.));
#170738=CARTESIAN_POINT('',(1.78023751033836E-16,12.2864158290368,4.));
#170739=CARTESIAN_POINT('',(-32.,12.2864158290368,4.25));
#170740=CARTESIAN_POINT('Origin',(-31.75,12.2864158290368,4.25));
#170741=CARTESIAN_POINT('',(-32.,12.2864158290368,-1.78023751033836E-16));
#170742=CARTESIAN_POINT('',(-40.25,12.2864158290368,8.));
#170743=CARTESIAN_POINT('',(-42.2246586690697,12.2864158290368,8.));
#170744=CARTESIAN_POINT('',(1.78023751033836E-16,12.2864158290368,8.));
#170745=CARTESIAN_POINT('',(-40.,12.2864158290368,7.75));
#170746=CARTESIAN_POINT('Origin',(-40.25,12.2864158290368,7.75));
#170747=CARTESIAN_POINT('',(-40.,12.2864158290368,4.25));
#170748=CARTESIAN_POINT('',(-40.,12.2864158290368,-1.78023751033836E-16));
#170749=CARTESIAN_POINT('',(-40.25,12.2864158290368,4.));
#170750=CARTESIAN_POINT('Origin',(-40.25,12.2864158290368,4.25));
#170751=CARTESIAN_POINT('',(-42.7191142657048,12.2864158290368,4.));
#170752=CARTESIAN_POINT('',(1.78023751033836E-16,12.2864158290368,4.));
#170753=CARTESIAN_POINT('',(-42.9678785657731,12.2864158290368,4.27478789613869));
#170754=CARTESIAN_POINT('Ctrl Pts',(-42.9678785657731,12.2864158290368,
4.27478789613869));
#170755=CARTESIAN_POINT('Ctrl Pts',(-42.9747729370317,12.2864158290368,
4.20548749139673));
#170756=CARTESIAN_POINT('Ctrl Pts',(-42.9509225178878,12.2864158290368,
4.13358319687088));
#170757=CARTESIAN_POINT('Ctrl Pts',(-42.8579914613632,12.2864158290368,
4.03089898418831));
#170758=CARTESIAN_POINT('Ctrl Pts',(-42.7888799353852,12.2864158290368,
4.00000017659962));
#170759=CARTESIAN_POINT('Ctrl Pts',(-42.7191142657048,12.2864158290368,
4.));
#170760=CARTESIAN_POINT('',(-42.4705653406402,12.2864158290368,7.79509330581798));
#170761=CARTESIAN_POINT('Origin',(0.,12.2864158290368,0.));
#170762=CARTESIAN_POINT('Ctrl Pts',(-42.2246587886425,12.2864158290368,
8.));
#170763=CARTESIAN_POINT('Ctrl Pts',(-42.2828205030766,12.2864158290368,
7.99999984459623));
#170764=CARTESIAN_POINT('Ctrl Pts',(-42.3399458254619,12.2864158290368,
7.97934638688388));
#170765=CARTESIAN_POINT('Ctrl Pts',(-42.4294397982628,12.2864158290368,
7.9047734962375));
#170766=CARTESIAN_POINT('Ctrl Pts',(-42.460020288206,12.2864158290368,7.85254658294873));
#170767=CARTESIAN_POINT('Ctrl Pts',(-42.4705653406402,12.2864158290368,
7.79509330581798));
#170768=CARTESIAN_POINT('',(-1.74999999999995,12.2864158290368,14.));
#170769=CARTESIAN_POINT('',(1.75000000000005,12.2864158290368,14.));
#170770=CARTESIAN_POINT('',(4.90587624948377E-14,12.2864158290368,14.));
#170771=CARTESIAN_POINT('',(2.00000000000005,12.2864158290368,13.75));
#170772=CARTESIAN_POINT('Origin',(1.75000000000005,12.2864158290368,13.75));
#170773=CARTESIAN_POINT('',(2.00000000000004,12.2864158290368,10.25));
#170774=CARTESIAN_POINT('',(2.,12.2864158290368,-7.1609864287201E-15));
#170775=CARTESIAN_POINT('',(1.75000000000003,12.2864158290368,9.99999999999999));
#170776=CARTESIAN_POINT('Origin',(1.75000000000004,12.2864158290368,10.25));
#170777=CARTESIAN_POINT('',(-1.74999999999997,12.2864158290368,10.));
#170778=CARTESIAN_POINT('',(3.50928371394652E-14,12.2864158290368,10.));
#170779=CARTESIAN_POINT('',(-1.99999999999996,12.2864158290368,10.25));
#170780=CARTESIAN_POINT('Origin',(-1.74999999999996,12.2864158290368,10.25));
#170781=CARTESIAN_POINT('',(-1.99999999999995,12.2864158290368,13.75));
#170782=CARTESIAN_POINT('',(-2.,12.2864158290368,6.80493892665243E-15));
#170783=CARTESIAN_POINT('Origin',(-1.74999999999995,12.2864158290368,13.75));
#170784=CARTESIAN_POINT('',(-1.74999999999997,12.2864158290368,8.00000000000001));
#170785=CARTESIAN_POINT('',(1.75000000000003,12.2864158290368,7.99999999999999));
#170786=CARTESIAN_POINT('',(2.81098744617789E-14,12.2864158290368,8.));
#170787=CARTESIAN_POINT('',(2.00000000000003,12.2864158290368,7.74999999999999));
#170788=CARTESIAN_POINT('Origin',(1.75000000000003,12.2864158290368,7.74999999999999));
#170789=CARTESIAN_POINT('',(2.00000000000001,12.2864158290368,4.24999999999999));
#170790=CARTESIAN_POINT('',(2.,12.2864158290368,-7.1609864287201E-15));
#170791=CARTESIAN_POINT('',(1.75000000000001,12.2864158290368,3.99999999999999));
#170792=CARTESIAN_POINT('Origin',(1.75000000000001,12.2864158290368,4.24999999999999));
#170793=CARTESIAN_POINT('',(-1.74999999999999,12.2864158290368,4.00000000000001));
#170794=CARTESIAN_POINT('',(1.41439491064064E-14,12.2864158290368,4.));
#170795=CARTESIAN_POINT('',(-1.99999999999999,12.2864158290368,4.25000000000001));
#170796=CARTESIAN_POINT('Origin',(-1.74999999999999,12.2864158290368,4.25000000000001));
#170797=CARTESIAN_POINT('',(-1.99999999999997,12.2864158290368,7.75000000000001));
#170798=CARTESIAN_POINT('',(-2.,12.2864158290368,6.80493892665243E-15));
#170799=CARTESIAN_POINT('Origin',(-1.74999999999997,12.2864158290368,7.75000000000001));
#170800=CARTESIAN_POINT('',(-1.74999999999993,12.2864158290368,20.));
#170801=CARTESIAN_POINT('',(1.75000000000007,12.2864158290368,20.));
#170802=CARTESIAN_POINT('',(7.00076505278965E-14,12.2864158290368,20.));
#170803=CARTESIAN_POINT('',(2.00000000000007,12.2864158290368,19.75));
#170804=CARTESIAN_POINT('Origin',(1.75000000000007,12.2864158290368,19.75));
#170805=CARTESIAN_POINT('',(2.00000000000006,12.2864158290368,16.25));
#170806=CARTESIAN_POINT('',(2.,12.2864158290368,-7.1609864287201E-15));
#170807=CARTESIAN_POINT('',(1.75000000000006,12.2864158290368,16.));
#170808=CARTESIAN_POINT('Origin',(1.75000000000006,12.2864158290368,16.25));
#170809=CARTESIAN_POINT('',(-1.74999999999994,12.2864158290368,16.));
#170810=CARTESIAN_POINT('',(5.6041725172524E-14,12.2864158290368,16.));
#170811=CARTESIAN_POINT('',(-1.99999999999994,12.2864158290368,16.25));
#170812=CARTESIAN_POINT('Origin',(-1.74999999999994,12.2864158290368,16.25));
#170813=CARTESIAN_POINT('',(-1.99999999999993,12.2864158290368,19.75));
#170814=CARTESIAN_POINT('',(-2.,12.2864158290368,6.80493892665243E-15));
#170815=CARTESIAN_POINT('Origin',(-1.74999999999993,12.2864158290368,19.75));
#170816=CARTESIAN_POINT('',(-1.74999999999991,12.2864158290368,26.));
#170817=CARTESIAN_POINT('',(1.75000000000009,12.2864158290368,26.));
#170818=CARTESIAN_POINT('',(9.09565385609553E-14,12.2864158290368,26.));
#170819=CARTESIAN_POINT('',(2.00000000000009,12.2864158290368,25.75));
#170820=CARTESIAN_POINT('Origin',(1.75000000000009,12.2864158290368,25.75));
#170821=CARTESIAN_POINT('',(2.00000000000008,12.2864158290368,22.25));
#170822=CARTESIAN_POINT('',(2.,12.2864158290368,-7.1609864287201E-15));
#170823=CARTESIAN_POINT('',(1.75000000000008,12.2864158290368,22.));
#170824=CARTESIAN_POINT('Origin',(1.75000000000008,12.2864158290368,22.25));
#170825=CARTESIAN_POINT('',(-1.74999999999992,12.2864158290368,22.));
#170826=CARTESIAN_POINT('',(7.69906132055828E-14,12.2864158290368,22.));
#170827=CARTESIAN_POINT('',(-1.99999999999992,12.2864158290368,22.25));
#170828=CARTESIAN_POINT('Origin',(-1.74999999999992,12.2864158290368,22.25));
#170829=CARTESIAN_POINT('',(-1.99999999999991,12.2864158290368,25.75));
#170830=CARTESIAN_POINT('',(-2.,12.2864158290368,6.80493892665243E-15));
#170831=CARTESIAN_POINT('Origin',(-1.74999999999991,12.2864158290368,25.75));
#170832=CARTESIAN_POINT('',(-1.74999999999989,12.2864158290368,32.));
#170833=CARTESIAN_POINT('',(1.75000000000011,12.2864158290368,32.));
#170834=CARTESIAN_POINT('',(1.11905426594014E-13,12.2864158290368,32.));
#170835=CARTESIAN_POINT('',(2.00000000000011,12.2864158290368,31.75));
#170836=CARTESIAN_POINT('Origin',(1.75000000000011,12.2864158290368,31.75));
#170837=CARTESIAN_POINT('',(2.0000000000001,12.2864158290368,28.25));
#170838=CARTESIAN_POINT('',(2.,12.2864158290368,-7.1609864287201E-15));
#170839=CARTESIAN_POINT('',(1.7500000000001,12.2864158290368,28.));
#170840=CARTESIAN_POINT('Origin',(1.7500000000001,12.2864158290368,28.25));
#170841=CARTESIAN_POINT('',(-1.7499999999999,12.2864158290368,28.));
#170842=CARTESIAN_POINT('',(9.79395012386416E-14,12.2864158290368,28.));
#170843=CARTESIAN_POINT('',(-1.9999999999999,12.2864158290368,28.25));
#170844=CARTESIAN_POINT('Origin',(-1.7499999999999,12.2864158290368,28.25));
#170845=CARTESIAN_POINT('',(-1.99999999999989,12.2864158290368,31.75));
#170846=CARTESIAN_POINT('',(-2.,12.2864158290368,6.80493892665243E-15));
#170847=CARTESIAN_POINT('Origin',(-1.74999999999989,12.2864158290368,31.75));
#170848=CARTESIAN_POINT('',(-1.74999999999987,12.2864158290368,38.));
#170849=CARTESIAN_POINT('',(1.75000000000013,12.2864158290368,38.));
#170850=CARTESIAN_POINT('',(1.32854314627073E-13,12.2864158290368,38.));
#170851=CARTESIAN_POINT('',(2.00000000000013,12.2864158290368,37.75));
#170852=CARTESIAN_POINT('Origin',(1.75000000000013,12.2864158290368,37.75));
#170853=CARTESIAN_POINT('',(2.00000000000012,12.2864158290368,34.25));
#170854=CARTESIAN_POINT('',(2.,12.2864158290368,-7.1609864287201E-15));
#170855=CARTESIAN_POINT('',(1.75000000000012,12.2864158290368,34.));
#170856=CARTESIAN_POINT('Origin',(1.75000000000012,12.2864158290368,34.25));
#170857=CARTESIAN_POINT('',(-1.74999999999988,12.2864158290368,34.));
#170858=CARTESIAN_POINT('',(1.188883892717E-13,12.2864158290368,34.));
#170859=CARTESIAN_POINT('',(-1.99999999999988,12.2864158290368,34.25));
#170860=CARTESIAN_POINT('Origin',(-1.74999999999988,12.2864158290368,34.25));
#170861=CARTESIAN_POINT('',(-1.99999999999987,12.2864158290368,37.75));
#170862=CARTESIAN_POINT('',(-2.,12.2864158290368,6.80493892665243E-15));
#170863=CARTESIAN_POINT('Origin',(-1.74999999999987,12.2864158290368,37.75));
#170864=CARTESIAN_POINT('',(2.00000000000014,12.2864158290368,40.25));
#170865=CARTESIAN_POINT('',(1.75000000000014,12.2864158290368,40.));
#170866=CARTESIAN_POINT('Origin',(1.75000000000014,12.2864158290368,40.25));
#170867=CARTESIAN_POINT('',(-1.74999999999986,12.2864158290368,40.));
#170868=CARTESIAN_POINT('',(1.39837277304759E-13,12.2864158290368,40.));
#170869=CARTESIAN_POINT('',(-1.99999999999986,12.2864158290368,40.25));
#170870=CARTESIAN_POINT('Origin',(-1.74999999999986,12.2864158290368,40.25));
#170871=CARTESIAN_POINT('',(-1.99999999999985,12.2864158290368,42.8943150864052));
#170872=CARTESIAN_POINT('',(-2.,12.2864158290368,6.80493892665243E-15));
#170873=CARTESIAN_POINT('',(-1.7601527048395,12.2864158290368,43.1441104028771));
#170874=CARTESIAN_POINT('Ctrl Pts',(-1.99999999999985,12.2864158290368,
42.8943150864052));
#170875=CARTESIAN_POINT('Ctrl Pts',(-1.99999982972075,12.2864158290368,
42.9580603817067));
#170876=CARTESIAN_POINT('Ctrl Pts',(-1.97441776392012,12.2864158290368,
43.0215128426886));
#170877=CARTESIAN_POINT('Ctrl Pts',(-1.88634592712803,12.2864158290368,
43.1132899987123));
#170878=CARTESIAN_POINT('Ctrl Pts',(-1.82448984655257,12.2864158290368,
43.1414855467453));
#170879=CARTESIAN_POINT('Ctrl Pts',(-1.7601527048395,12.2864158290368,43.1441104028771));
#170880=CARTESIAN_POINT('',(1.7601527048398,12.2864158290368,43.1441104028771));
#170881=CARTESIAN_POINT('Origin',(0.,12.2864158290368,0.));
#170882=CARTESIAN_POINT('',(2.00000000000015,12.2864158290368,42.8943150864052));
#170883=CARTESIAN_POINT('Ctrl Pts',(2.00000000000015,12.2864158290368,42.8943150864052));
#170884=CARTESIAN_POINT('Ctrl Pts',(1.99999982972105,12.2864158290368,42.9580603817067));
#170885=CARTESIAN_POINT('Ctrl Pts',(1.97441776392042,12.2864158290368,43.0215128426885));
#170886=CARTESIAN_POINT('Ctrl Pts',(1.88634592712833,12.2864158290368,43.1132899987123));
#170887=CARTESIAN_POINT('Ctrl Pts',(1.82448984655287,12.2864158290368,43.1414855467453));
#170888=CARTESIAN_POINT('Ctrl Pts',(1.7601527048398,12.2864158290368,43.1441104028771));
#170889=CARTESIAN_POINT('',(2.,12.2864158290368,-7.1609864287201E-15));
#170890=CARTESIAN_POINT('',(-22.3796096990736,12.2864158290368,36.9278413898935));
#170891=CARTESIAN_POINT('',(-25.8999151087529,12.2864158290368,34.5500621903839));
#170892=CARTESIAN_POINT('Origin',(0.,12.2864158290368,0.));
#170893=CARTESIAN_POINT('',(-21.9999999999999,12.2864158290368,36.7140857763058));
#170894=CARTESIAN_POINT('Ctrl Pts',(-22.3796096990736,12.2864158290368,
36.9278413898935));
#170895=CARTESIAN_POINT('Ctrl Pts',(-22.3419882773305,12.2864158290368,
36.9506411971849));
#170896=CARTESIAN_POINT('Ctrl Pts',(-22.297953058309,12.2864158290369,36.9633000574054));
#170897=CARTESIAN_POINT('Ctrl Pts',(-22.2102388654263,12.2864158290369,
36.9647398008016));
#170898=CARTESIAN_POINT('Ctrl Pts',(-22.165867774332,12.2864158290369,36.9535886975366));
#170899=CARTESIAN_POINT('Ctrl Pts',(-22.0888518721029,12.2864158290369,
36.9102418725234));
#170900=CARTESIAN_POINT('Ctrl Pts',(-22.0564924152444,12.2864158290369,
36.8783504274685));
#170901=CARTESIAN_POINT('Ctrl Pts',(-22.0120627276041,12.2864158290369,
36.8025009076983));
#170902=CARTESIAN_POINT('Ctrl Pts',(-22.0000000294022,12.2864158290369,
36.7584147748599));
#170903=CARTESIAN_POINT('Ctrl Pts',(-21.9999999999999,12.2864158290368,
36.7140857763058));
#170904=CARTESIAN_POINT('',(-21.9999999999999,12.2864158290368,34.2500000000001));
#170905=CARTESIAN_POINT('',(-22.,12.2864158290368,7.66345657035151E-14));
#170906=CARTESIAN_POINT('',(-22.2499999999999,12.2864158290368,34.0000000000001));
#170907=CARTESIAN_POINT('Origin',(-22.2499999999999,12.2864158290368,34.2500000000001));
#170908=CARTESIAN_POINT('',(-25.7499999999999,12.2864158290368,34.0000000000001));
#170909=CARTESIAN_POINT('',(1.188883892717E-13,12.2864158290368,34.));
#170910=CARTESIAN_POINT('',(-25.9999999999999,12.2864158290368,34.2500000000001));
#170911=CARTESIAN_POINT('Origin',(-25.7499999999999,12.2864158290368,34.2500000000001));
#170912=CARTESIAN_POINT('',(-25.9999999999999,12.2864158290368,34.3499698402977));
#170913=CARTESIAN_POINT('',(-26.,12.2864158290368,9.06004910588876E-14));
#170914=CARTESIAN_POINT('Ctrl Pts',(-25.9999999999999,12.2864158290368,
34.3499700010596));
#170915=CARTESIAN_POINT('Ctrl Pts',(-25.9999999481104,12.2864158290368,
34.3693755302401));
#170916=CARTESIAN_POINT('Ctrl Pts',(-25.9976835575803,12.2864158290398,
34.3887142331241));
#170917=CARTESIAN_POINT('Ctrl Pts',(-25.9886734779258,12.2864158290398,
34.4263253135713));
#170918=CARTESIAN_POINT('Ctrl Pts',(-25.9820299862209,12.2864158290398,
34.4445158346941));
#170919=CARTESIAN_POINT('Ctrl Pts',(-25.9647996369203,12.2864158290398,
34.4789643513882));
#170920=CARTESIAN_POINT('Ctrl Pts',(-25.9542472187582,12.2864158290398,
34.4951675105101));
#170921=CARTESIAN_POINT('Ctrl Pts',(-25.9295636167487,12.2864158290398,
34.5249400449965));
#170922=CARTESIAN_POINT('Ctrl Pts',(-25.915463391414,12.2864158290368,34.5384066147726));
#170923=CARTESIAN_POINT('Ctrl Pts',(-25.8999151087529,12.2864158290368,
34.5500621903839));
#170924=CARTESIAN_POINT('',(-16.067303596137,12.2864158290368,40.0793482375844));
#170925=CARTESIAN_POINT('',(-16.2638371856089,12.2864158290368,40.0000000000001));
#170926=CARTESIAN_POINT('Origin',(0.,12.2864158290368,0.));
#170927=CARTESIAN_POINT('',(-16.2499999999999,12.2864158290368,40.0000000000001));
#170928=CARTESIAN_POINT('Origin',(-16.2499999999999,12.2864158290368,40.2500000000001));
#170929=CARTESIAN_POINT('',(1.39837277304759E-13,12.2864158290368,40.));
#170930=CARTESIAN_POINT('',(-10.3097284971169,12.2864158290368,41.9311566536834));
#170931=CARTESIAN_POINT('',(-13.8300339067962,12.2864158290368,40.905287703876));
#170932=CARTESIAN_POINT('Origin',(0.,12.2864158290368,0.));
#170933=CARTESIAN_POINT('',(-9.99999999999986,12.2864158290368,41.6884058289697));
#170934=CARTESIAN_POINT('Ctrl Pts',(-10.3097284971169,12.2864158290368,
41.9311566536834));
#170935=CARTESIAN_POINT('Ctrl Pts',(-10.2361380476237,12.2864158290368,
41.9492503311142));
#170936=CARTESIAN_POINT('Ctrl Pts',(-10.1551935604057,12.2864158290368,
41.9316408283577));
#170937=CARTESIAN_POINT('Ctrl Pts',(-10.0366779216434,12.2864158290368,
41.838909760766));
#170938=CARTESIAN_POINT('Ctrl Pts',(-10.0000000680336,12.2864158290368,
41.7645408613858));
#170939=CARTESIAN_POINT('Ctrl Pts',(-9.99999999999986,12.2864158290368,
41.6884058289697));
#170940=CARTESIAN_POINT('',(-9.99999999999986,12.2864158290368,40.25));
#170941=CARTESIAN_POINT('',(-10.,12.2864158290368,3.47367896373975E-14));
#170942=CARTESIAN_POINT('',(-10.2499999999999,12.2864158290368,40.));
#170943=CARTESIAN_POINT('Origin',(-10.2499999999999,12.2864158290368,40.25));
#170944=CARTESIAN_POINT('',(-13.7499999999999,12.2864158290368,40.0000000000001));
#170945=CARTESIAN_POINT('',(1.39837277304759E-13,12.2864158290368,40.));
#170946=CARTESIAN_POINT('',(-13.9999999999999,12.2864158290368,40.2500000000001));
#170947=CARTESIAN_POINT('Origin',(-13.7499999999999,12.2864158290368,40.2500000000001));
#170948=CARTESIAN_POINT('',(-13.9999999999999,12.2864158290368,40.6684316106912));
#170949=CARTESIAN_POINT('',(-14.,12.2864158290368,4.870271499277E-14));
#170950=CARTESIAN_POINT('Ctrl Pts',(-13.9999999999999,12.2864158290368,
40.6684318962848));
#170951=CARTESIAN_POINT('Ctrl Pts',(-13.9999998609679,12.2864158290367,
40.7204534177383));
#170952=CARTESIAN_POINT('Ctrl Pts',(-13.9834730289837,12.2864158290366,
40.7718027191553));
#170953=CARTESIAN_POINT('Ctrl Pts',(-13.9229980972698,12.2864158290366,
40.856228041498));
#170954=CARTESIAN_POINT('Ctrl Pts',(-13.8795628077706,12.2864158290366,
40.8885419350418));
#170955=CARTESIAN_POINT('Ctrl Pts',(-13.8300339067962,12.2864158290368,
40.905287703876));
#170956=CARTESIAN_POINT('',(-25.7499999999999,12.2864158290368,32.0000000000001));
#170957=CARTESIAN_POINT('',(-25.9999999999999,12.2864158290368,31.7500000000001));
#170958=CARTESIAN_POINT('Origin',(-25.7499999999999,12.2864158290368,31.7500000000001));
#170959=CARTESIAN_POINT('',(-22.2499999999999,12.2864158290368,32.0000000000001));
#170960=CARTESIAN_POINT('',(1.11905426594014E-13,12.2864158290368,32.));
#170961=CARTESIAN_POINT('',(-21.9999999999999,12.2864158290368,31.7500000000001));
#170962=CARTESIAN_POINT('Origin',(-22.2499999999999,12.2864158290368,31.7500000000001));
#170963=CARTESIAN_POINT('',(-21.9999999999999,12.2864158290368,28.2500000000001));
#170964=CARTESIAN_POINT('',(-22.,12.2864158290368,7.66345657035151E-14));
#170965=CARTESIAN_POINT('',(-22.2499999999999,12.2864158290368,28.0000000000001));
#170966=CARTESIAN_POINT('Origin',(-22.2499999999999,12.2864158290368,28.2500000000001));
#170967=CARTESIAN_POINT('',(-25.7499999999999,12.2864158290368,28.0000000000001));
#170968=CARTESIAN_POINT('',(9.79395012386416E-14,12.2864158290368,28.));
#170969=CARTESIAN_POINT('',(-25.9999999999999,12.2864158290368,28.2500000000001));
#170970=CARTESIAN_POINT('Origin',(-25.7499999999999,12.2864158290368,28.2500000000001));
#170971=CARTESIAN_POINT('',(-26.,12.2864158290368,9.06004910588876E-14));
#170972=CARTESIAN_POINT('',(-19.7499999999999,12.2864158290368,26.0000000000001));
#170973=CARTESIAN_POINT('',(-19.9999999999999,12.2864158290368,25.7500000000001));
#170974=CARTESIAN_POINT('Origin',(-19.7499999999999,12.2864158290368,25.7500000000001));
#170975=CARTESIAN_POINT('',(-16.2499999999999,12.2864158290368,26.0000000000001));
#170976=CARTESIAN_POINT('',(9.09565385609553E-14,12.2864158290368,26.));
#170977=CARTESIAN_POINT('',(-15.9999999999999,12.2864158290368,25.7500000000001));
#170978=CARTESIAN_POINT('Origin',(-16.2499999999999,12.2864158290368,25.7500000000001));
#170979=CARTESIAN_POINT('',(-15.9999999999999,12.2864158290368,22.2500000000001));
#170980=CARTESIAN_POINT('',(-16.,12.2864158290368,5.56856776704563E-14));
#170981=CARTESIAN_POINT('',(-16.2499999999999,12.2864158290368,22.0000000000001));
#170982=CARTESIAN_POINT('Origin',(-16.2499999999999,12.2864158290368,22.2500000000001));
#170983=CARTESIAN_POINT('',(-19.7499999999999,12.2864158290368,22.0000000000001));
#170984=CARTESIAN_POINT('',(7.69906132055828E-14,12.2864158290368,22.));
#170985=CARTESIAN_POINT('',(-19.9999999999999,12.2864158290368,22.2500000000001));
#170986=CARTESIAN_POINT('Origin',(-19.7499999999999,12.2864158290368,22.2500000000001));
#170987=CARTESIAN_POINT('',(-20.,12.2864158290368,6.96516030258289E-14));
#170988=CARTESIAN_POINT('',(-19.7499999999999,12.2864158290368,38.0000000000001));
#170989=CARTESIAN_POINT('',(-19.9999999999999,12.2864158290368,37.7500000000001));
#170990=CARTESIAN_POINT('Origin',(-19.7499999999999,12.2864158290368,37.7500000000001));
#170991=CARTESIAN_POINT('',(-16.2499999999999,12.2864158290368,38.0000000000001));
#170992=CARTESIAN_POINT('',(1.32854314627073E-13,12.2864158290368,38.));
#170993=CARTESIAN_POINT('',(-15.9999999999999,12.2864158290368,37.7500000000001));
#170994=CARTESIAN_POINT('Origin',(-16.2499999999999,12.2864158290368,37.7500000000001));
#170995=CARTESIAN_POINT('',(-15.9999999999999,12.2864158290368,34.2500000000001));
#170996=CARTESIAN_POINT('',(-16.,12.2864158290368,5.56856776704563E-14));
#170997=CARTESIAN_POINT('',(-16.2499999999999,12.2864158290368,34.0000000000001));
#170998=CARTESIAN_POINT('Origin',(-16.2499999999999,12.2864158290368,34.2500000000001));
#170999=CARTESIAN_POINT('',(-19.7499999999999,12.2864158290368,34.0000000000001));
#171000=CARTESIAN_POINT('',(1.188883892717E-13,12.2864158290368,34.));
#171001=CARTESIAN_POINT('',(-19.9999999999999,12.2864158290368,34.2500000000001));
#171002=CARTESIAN_POINT('Origin',(-19.7499999999999,12.2864158290368,34.2500000000001));
#171003=CARTESIAN_POINT('',(-20.,12.2864158290368,6.96516030258289E-14));
#171004=CARTESIAN_POINT('',(-19.7499999999999,12.2864158290368,32.0000000000001));
#171005=CARTESIAN_POINT('',(-19.9999999999999,12.2864158290368,31.7500000000001));
#171006=CARTESIAN_POINT('Origin',(-19.7499999999999,12.2864158290368,31.7500000000001));
#171007=CARTESIAN_POINT('',(-16.2499999999999,12.2864158290368,32.0000000000001));
#171008=CARTESIAN_POINT('',(1.11905426594014E-13,12.2864158290368,32.));
#171009=CARTESIAN_POINT('',(-15.9999999999999,12.2864158290368,31.7500000000001));
#171010=CARTESIAN_POINT('Origin',(-16.2499999999999,12.2864158290368,31.7500000000001));
#171011=CARTESIAN_POINT('',(-15.9999999999999,12.2864158290368,28.25));
#171012=CARTESIAN_POINT('',(-16.,12.2864158290368,5.56856776704563E-14));
#171013=CARTESIAN_POINT('',(-16.2499999999999,12.2864158290368,28.));
#171014=CARTESIAN_POINT('Origin',(-16.2499999999999,12.2864158290368,28.25));
#171015=CARTESIAN_POINT('',(-19.7499999999999,12.2864158290368,28.0000000000001));
#171016=CARTESIAN_POINT('',(9.79395012386416E-14,12.2864158290368,28.));
#171017=CARTESIAN_POINT('',(-19.9999999999999,12.2864158290368,28.2500000000001));
#171018=CARTESIAN_POINT('Origin',(-19.7499999999999,12.2864158290368,28.2500000000001));
#171019=CARTESIAN_POINT('',(-20.,12.2864158290368,6.96516030258289E-14));
#171020=CARTESIAN_POINT('',(-13.7499999999999,12.2864158290368,20.0000000000001));
#171021=CARTESIAN_POINT('',(-13.9999999999999,12.2864158290368,19.7500000000001));
#171022=CARTESIAN_POINT('Origin',(-13.7499999999999,12.2864158290368,19.7500000000001));
#171023=CARTESIAN_POINT('',(-10.2499999999999,12.2864158290368,20.));
#171024=CARTESIAN_POINT('',(7.00076505278965E-14,12.2864158290368,20.));
#171025=CARTESIAN_POINT('',(-9.99999999999993,12.2864158290368,19.75));
#171026=CARTESIAN_POINT('Origin',(-10.2499999999999,12.2864158290368,19.75));
#171027=CARTESIAN_POINT('',(-9.99999999999994,12.2864158290368,16.25));
#171028=CARTESIAN_POINT('',(-10.,12.2864158290368,3.47367896373975E-14));
#171029=CARTESIAN_POINT('',(-10.2499999999999,12.2864158290368,16.));
#171030=CARTESIAN_POINT('Origin',(-10.2499999999999,12.2864158290368,16.25));
#171031=CARTESIAN_POINT('',(-13.7499999999999,12.2864158290368,16.));
#171032=CARTESIAN_POINT('',(5.6041725172524E-14,12.2864158290368,16.));
#171033=CARTESIAN_POINT('',(-13.9999999999999,12.2864158290368,16.25));
#171034=CARTESIAN_POINT('Origin',(-13.7499999999999,12.2864158290368,16.25));
#171035=CARTESIAN_POINT('',(-14.,12.2864158290368,4.870271499277E-14));
#171036=CARTESIAN_POINT('',(-13.7499999999999,12.2864158290368,26.));
#171037=CARTESIAN_POINT('',(-13.9999999999999,12.2864158290368,25.75));
#171038=CARTESIAN_POINT('Origin',(-13.7499999999999,12.2864158290368,25.75));
#171039=CARTESIAN_POINT('',(-10.2499999999999,12.2864158290368,26.));
#171040=CARTESIAN_POINT('',(9.09565385609553E-14,12.2864158290368,26.));
#171041=CARTESIAN_POINT('',(-9.99999999999991,12.2864158290368,25.75));
#171042=CARTESIAN_POINT('Origin',(-10.2499999999999,12.2864158290368,25.75));
#171043=CARTESIAN_POINT('',(-9.99999999999992,12.2864158290368,22.25));
#171044=CARTESIAN_POINT('',(-10.,12.2864158290368,3.47367896373975E-14));
#171045=CARTESIAN_POINT('',(-10.2499999999999,12.2864158290368,22.));
#171046=CARTESIAN_POINT('Origin',(-10.2499999999999,12.2864158290368,22.25));
#171047=CARTESIAN_POINT('',(-13.7499999999999,12.2864158290368,22.));
#171048=CARTESIAN_POINT('',(7.69906132055828E-14,12.2864158290368,22.));
#171049=CARTESIAN_POINT('',(-13.9999999999999,12.2864158290368,22.25));
#171050=CARTESIAN_POINT('Origin',(-13.7499999999999,12.2864158290368,22.25));
#171051=CARTESIAN_POINT('',(-14.,12.2864158290368,4.870271499277E-14));
#171052=CARTESIAN_POINT('',(-13.7499999999999,12.2864158290368,38.0000000000001));
#171053=CARTESIAN_POINT('',(-13.9999999999999,12.2864158290368,37.7500000000001));
#171054=CARTESIAN_POINT('Origin',(-13.7499999999999,12.2864158290368,37.7500000000001));
#171055=CARTESIAN_POINT('',(-10.2499999999999,12.2864158290368,38.));
#171056=CARTESIAN_POINT('',(1.32854314627073E-13,12.2864158290368,38.));
#171057=CARTESIAN_POINT('',(-9.99999999999987,12.2864158290368,37.75));
#171058=CARTESIAN_POINT('Origin',(-10.2499999999999,12.2864158290368,37.75));
#171059=CARTESIAN_POINT('',(-9.99999999999988,12.2864158290368,34.25));
#171060=CARTESIAN_POINT('',(-10.,12.2864158290368,3.47367896373975E-14));
#171061=CARTESIAN_POINT('',(-10.2499999999999,12.2864158290368,34.));
#171062=CARTESIAN_POINT('Origin',(-10.2499999999999,12.2864158290368,34.25));
#171063=CARTESIAN_POINT('',(-13.7499999999999,12.2864158290368,34.));
#171064=CARTESIAN_POINT('',(1.188883892717E-13,12.2864158290368,34.));
#171065=CARTESIAN_POINT('',(-13.9999999999999,12.2864158290368,34.25));
#171066=CARTESIAN_POINT('Origin',(-13.7499999999999,12.2864158290368,34.25));
#171067=CARTESIAN_POINT('',(-14.,12.2864158290368,4.870271499277E-14));
#171068=CARTESIAN_POINT('',(-13.7499999999999,12.2864158290368,32.));
#171069=CARTESIAN_POINT('',(-13.9999999999999,12.2864158290368,31.75));
#171070=CARTESIAN_POINT('Origin',(-13.7499999999999,12.2864158290368,31.75));
#171071=CARTESIAN_POINT('',(-10.2499999999999,12.2864158290368,32.));
#171072=CARTESIAN_POINT('',(1.11905426594014E-13,12.2864158290368,32.));
#171073=CARTESIAN_POINT('',(-9.99999999999989,12.2864158290368,31.75));
#171074=CARTESIAN_POINT('Origin',(-10.2499999999999,12.2864158290368,31.75));
#171075=CARTESIAN_POINT('',(-9.9999999999999,12.2864158290368,28.25));
#171076=CARTESIAN_POINT('',(-10.,12.2864158290368,3.47367896373975E-14));
#171077=CARTESIAN_POINT('',(-10.2499999999999,12.2864158290368,28.));
#171078=CARTESIAN_POINT('Origin',(-10.2499999999999,12.2864158290368,28.25));
#171079=CARTESIAN_POINT('',(-13.7499999999999,12.2864158290368,28.));
#171080=CARTESIAN_POINT('',(9.79395012386416E-14,12.2864158290368,28.));
#171081=CARTESIAN_POINT('',(-13.9999999999999,12.2864158290368,28.25));
#171082=CARTESIAN_POINT('Origin',(-13.7499999999999,12.2864158290368,28.25));
#171083=CARTESIAN_POINT('',(-14.,12.2864158290368,4.870271499277E-14));
#171084=CARTESIAN_POINT('',(-7.74999999999995,12.2864158290368,14.));
#171085=CARTESIAN_POINT('',(-7.99999999999995,12.2864158290368,13.75));
#171086=CARTESIAN_POINT('Origin',(-7.74999999999995,12.2864158290368,13.75));
#171087=CARTESIAN_POINT('',(-4.24999999999995,12.2864158290368,14.));
#171088=CARTESIAN_POINT('',(4.90587624948377E-14,12.2864158290368,14.));
#171089=CARTESIAN_POINT('',(-3.99999999999995,12.2864158290368,13.75));
#171090=CARTESIAN_POINT('Origin',(-4.24999999999995,12.2864158290368,13.75));
#171091=CARTESIAN_POINT('',(-3.99999999999996,12.2864158290368,10.25));
#171092=CARTESIAN_POINT('',(-4.,12.2864158290368,1.37879016043387E-14));
#171093=CARTESIAN_POINT('',(-4.24999999999997,12.2864158290368,10.));
#171094=CARTESIAN_POINT('Origin',(-4.24999999999996,12.2864158290368,10.25));
#171095=CARTESIAN_POINT('',(-7.74999999999996,12.2864158290368,10.));
#171096=CARTESIAN_POINT('',(3.50928371394652E-14,12.2864158290368,10.));
#171097=CARTESIAN_POINT('',(-7.99999999999996,12.2864158290368,10.25));
#171098=CARTESIAN_POINT('Origin',(-7.74999999999996,12.2864158290368,10.25));
#171099=CARTESIAN_POINT('',(-8.,12.2864158290368,2.77538269597112E-14));
#171100=CARTESIAN_POINT('',(-7.74999999999993,12.2864158290368,20.));
#171101=CARTESIAN_POINT('',(-7.99999999999993,12.2864158290368,19.75));
#171102=CARTESIAN_POINT('Origin',(-7.74999999999993,12.2864158290368,19.75));
#171103=CARTESIAN_POINT('',(-4.24999999999993,12.2864158290368,20.));
#171104=CARTESIAN_POINT('',(7.00076505278965E-14,12.2864158290368,20.));
#171105=CARTESIAN_POINT('',(-3.99999999999993,12.2864158290368,19.75));
#171106=CARTESIAN_POINT('Origin',(-4.24999999999993,12.2864158290368,19.75));
#171107=CARTESIAN_POINT('',(-3.99999999999994,12.2864158290368,16.25));
#171108=CARTESIAN_POINT('',(-4.,12.2864158290368,1.37879016043387E-14));
#171109=CARTESIAN_POINT('',(-4.24999999999995,12.2864158290368,16.));
#171110=CARTESIAN_POINT('Origin',(-4.24999999999994,12.2864158290368,16.25));
#171111=CARTESIAN_POINT('',(-7.74999999999995,12.2864158290368,16.));
#171112=CARTESIAN_POINT('',(5.6041725172524E-14,12.2864158290368,16.));
#171113=CARTESIAN_POINT('',(-7.99999999999994,12.2864158290368,16.25));
#171114=CARTESIAN_POINT('Origin',(-7.74999999999994,12.2864158290368,16.25));
#171115=CARTESIAN_POINT('',(-8.,12.2864158290368,2.77538269597112E-14));
#171116=CARTESIAN_POINT('',(-7.74999999999991,12.2864158290368,26.));
#171117=CARTESIAN_POINT('',(-7.99999999999991,12.2864158290368,25.75));
#171118=CARTESIAN_POINT('Origin',(-7.74999999999991,12.2864158290368,25.75));
#171119=CARTESIAN_POINT('',(-4.24999999999991,12.2864158290368,26.));
#171120=CARTESIAN_POINT('',(9.09565385609553E-14,12.2864158290368,26.));
#171121=CARTESIAN_POINT('',(-3.99999999999991,12.2864158290368,25.75));
#171122=CARTESIAN_POINT('Origin',(-4.24999999999991,12.2864158290368,25.75));
#171123=CARTESIAN_POINT('',(-3.99999999999992,12.2864158290368,22.25));
#171124=CARTESIAN_POINT('',(-4.,12.2864158290368,1.37879016043387E-14));
#171125=CARTESIAN_POINT('',(-4.24999999999992,12.2864158290368,22.));
#171126=CARTESIAN_POINT('Origin',(-4.24999999999992,12.2864158290368,22.25));
#171127=CARTESIAN_POINT('',(-7.74999999999992,12.2864158290368,22.));
#171128=CARTESIAN_POINT('',(7.69906132055828E-14,12.2864158290368,22.));
#171129=CARTESIAN_POINT('',(-7.99999999999992,12.2864158290368,22.25));
#171130=CARTESIAN_POINT('Origin',(-7.74999999999992,12.2864158290368,22.25));
#171131=CARTESIAN_POINT('',(-8.,12.2864158290368,2.77538269597112E-14));
#171132=CARTESIAN_POINT('',(-7.74999999999987,12.2864158290368,38.));
#171133=CARTESIAN_POINT('',(-7.99999999999987,12.2864158290368,37.75));
#171134=CARTESIAN_POINT('Origin',(-7.74999999999987,12.2864158290368,37.75));
#171135=CARTESIAN_POINT('',(-4.24999999999987,12.2864158290368,38.));
#171136=CARTESIAN_POINT('',(1.32854314627073E-13,12.2864158290368,38.));
#171137=CARTESIAN_POINT('',(-3.99999999999987,12.2864158290368,37.75));
#171138=CARTESIAN_POINT('Origin',(-4.24999999999987,12.2864158290368,37.75));
#171139=CARTESIAN_POINT('',(-3.99999999999988,12.2864158290368,34.25));
#171140=CARTESIAN_POINT('',(-4.,12.2864158290368,1.37879016043387E-14));
#171141=CARTESIAN_POINT('',(-4.24999999999988,12.2864158290368,34.));
#171142=CARTESIAN_POINT('Origin',(-4.24999999999988,12.2864158290368,34.25));
#171143=CARTESIAN_POINT('',(-7.74999999999988,12.2864158290368,34.));
#171144=CARTESIAN_POINT('',(1.188883892717E-13,12.2864158290368,34.));
#171145=CARTESIAN_POINT('',(-7.99999999999988,12.2864158290368,34.25));
#171146=CARTESIAN_POINT('Origin',(-7.74999999999988,12.2864158290368,34.25));
#171147=CARTESIAN_POINT('',(-8.,12.2864158290368,2.77538269597112E-14));
#171148=CARTESIAN_POINT('',(-7.74999999999989,12.2864158290368,32.));
#171149=CARTESIAN_POINT('',(-7.99999999999989,12.2864158290368,31.75));
#171150=CARTESIAN_POINT('Origin',(-7.74999999999989,12.2864158290368,31.75));
#171151=CARTESIAN_POINT('',(-4.24999999999989,12.2864158290368,32.));
#171152=CARTESIAN_POINT('',(1.11905426594014E-13,12.2864158290368,32.));
#171153=CARTESIAN_POINT('',(-3.99999999999989,12.2864158290368,31.75));
#171154=CARTESIAN_POINT('Origin',(-4.24999999999989,12.2864158290368,31.75));
#171155=CARTESIAN_POINT('',(-3.9999999999999,12.2864158290368,28.25));
#171156=CARTESIAN_POINT('',(-4.,12.2864158290368,1.37879016043387E-14));
#171157=CARTESIAN_POINT('',(-4.2499999999999,12.2864158290368,28.));
#171158=CARTESIAN_POINT('Origin',(-4.2499999999999,12.2864158290368,28.25));
#171159=CARTESIAN_POINT('',(-7.7499999999999,12.2864158290368,28.));
#171160=CARTESIAN_POINT('',(9.79395012386416E-14,12.2864158290368,28.));
#171161=CARTESIAN_POINT('',(-7.9999999999999,12.2864158290368,28.25));
#171162=CARTESIAN_POINT('Origin',(-7.7499999999999,12.2864158290368,28.25));
#171163=CARTESIAN_POINT('',(-8.,12.2864158290368,2.77538269597112E-14));
#171164=CARTESIAN_POINT('',(-7.99999999999986,12.2864158290368,40.25));
#171165=CARTESIAN_POINT('',(-7.99999999999985,12.2864158290368,42.2246586690697));
#171166=CARTESIAN_POINT('',(-8.,12.2864158290368,2.77538269597112E-14));
#171167=CARTESIAN_POINT('',(-7.79509330581783,12.2864158290368,42.4705653406403));
#171168=CARTESIAN_POINT('Ctrl Pts',(-7.99999999999985,12.2864158290368,
42.2246587886425));
#171169=CARTESIAN_POINT('Ctrl Pts',(-7.99999984459608,12.2864158290368,
42.2828205030767));
#171170=CARTESIAN_POINT('Ctrl Pts',(-7.97934638688373,12.2864158290368,
42.339945825462));
#171171=CARTESIAN_POINT('Ctrl Pts',(-7.90477349623735,12.2864158290368,
42.4294397982629));
#171172=CARTESIAN_POINT('Ctrl Pts',(-7.85254658294858,12.2864158290368,
42.460020288206));
#171173=CARTESIAN_POINT('Ctrl Pts',(-7.79509330581783,12.2864158290368,
42.4705653406403));
#171174=CARTESIAN_POINT('',(-4.27478789613854,12.2864158290368,42.9678785657731));
#171175=CARTESIAN_POINT('Origin',(0.,12.2864158290368,0.));
#171176=CARTESIAN_POINT('',(-3.99999999999985,12.2864158290368,42.7191142657048));
#171177=CARTESIAN_POINT('Ctrl Pts',(-4.27478789613854,12.2864158290368,
42.9678785657731));
#171178=CARTESIAN_POINT('Ctrl Pts',(-4.20548749139658,12.2864158290368,
42.9747729370317));
#171179=CARTESIAN_POINT('Ctrl Pts',(-4.13358319687073,12.2864158290368,
42.9509225178879));
#171180=CARTESIAN_POINT('Ctrl Pts',(-4.03089898418816,12.2864158290368,
42.8579914613633));
#171181=CARTESIAN_POINT('Ctrl Pts',(-4.00000017659947,12.2864158290368,
42.7888799353853));
#171182=CARTESIAN_POINT('Ctrl Pts',(-3.99999999999985,12.2864158290368,
42.7191142657048));
#171183=CARTESIAN_POINT('',(-3.99999999999986,12.2864158290368,40.25));
#171184=CARTESIAN_POINT('',(-4.,12.2864158290368,1.37879016043387E-14));
#171185=CARTESIAN_POINT('',(-4.24999999999986,12.2864158290368,40.));
#171186=CARTESIAN_POINT('Origin',(-4.24999999999986,12.2864158290368,40.25));
#171187=CARTESIAN_POINT('',(-7.74999999999986,12.2864158290368,40.));
#171188=CARTESIAN_POINT('',(1.39837277304759E-13,12.2864158290368,40.));
#171189=CARTESIAN_POINT('Origin',(-7.74999999999986,12.2864158290368,40.25));
#171190=CARTESIAN_POINT('',(22.3796096990738,12.2864158290368,36.9278413898934));
#171191=CARTESIAN_POINT('',(25.8999151087531,12.2864158290368,34.5500621903837));
#171192=CARTESIAN_POINT('Origin',(0.,12.2864158290368,0.));
#171193=CARTESIAN_POINT('',(26.0000000000001,12.2864158290368,34.3499698402975));
#171194=CARTESIAN_POINT('Ctrl Pts',(26.0000000000001,12.2864158290368,34.3499700010594));
#171195=CARTESIAN_POINT('Ctrl Pts',(25.9999999481106,12.2864158290368,34.3693755302399));
#171196=CARTESIAN_POINT('Ctrl Pts',(25.9976835575805,12.2864158290398,34.3887142331239));
#171197=CARTESIAN_POINT('Ctrl Pts',(25.988673477926,12.2864158290398,34.4263253135711));
#171198=CARTESIAN_POINT('Ctrl Pts',(25.9820299862211,12.2864158290398,34.4445158346938));
#171199=CARTESIAN_POINT('Ctrl Pts',(25.9647996369206,12.2864158290398,34.478964351388));
#171200=CARTESIAN_POINT('Ctrl Pts',(25.9542472187585,12.2864158290398,34.4951675105099));
#171201=CARTESIAN_POINT('Ctrl Pts',(25.9295636167489,12.2864158290398,34.5249400449963));
#171202=CARTESIAN_POINT('Ctrl Pts',(25.9154633914142,12.2864158290368,34.5384066147724));
#171203=CARTESIAN_POINT('Ctrl Pts',(25.8999151087531,12.2864158290368,34.5500621903837));
#171204=CARTESIAN_POINT('',(26.0000000000001,12.2864158290368,34.2499999999999));
#171205=CARTESIAN_POINT('',(26.,12.2864158290368,-9.09565385609553E-14));
#171206=CARTESIAN_POINT('',(25.7500000000001,12.2864158290368,33.9999999999999));
#171207=CARTESIAN_POINT('Origin',(25.7500000000001,12.2864158290368,34.2499999999999));
#171208=CARTESIAN_POINT('',(22.2500000000001,12.2864158290368,33.9999999999999));
#171209=CARTESIAN_POINT('',(1.18532341769633E-13,12.2864158290368,34.));
#171210=CARTESIAN_POINT('',(22.0000000000001,12.2864158290368,34.2499999999999));
#171211=CARTESIAN_POINT('Origin',(22.2500000000001,12.2864158290368,34.2499999999999));
#171212=CARTESIAN_POINT('',(22.0000000000001,12.2864158290368,36.7140857763057));
#171213=CARTESIAN_POINT('',(22.,12.2864158290368,-7.69906132055828E-14));
#171214=CARTESIAN_POINT('Ctrl Pts',(22.3796096990738,12.2864158290368,36.9278413898934));
#171215=CARTESIAN_POINT('Ctrl Pts',(22.3419882773308,12.2864158290368,36.9506411971848));
#171216=CARTESIAN_POINT('Ctrl Pts',(22.2979530583093,12.2864158290369,36.9633000574053));
#171217=CARTESIAN_POINT('Ctrl Pts',(22.2102388654266,12.2864158290369,36.9647398008014));
#171218=CARTESIAN_POINT('Ctrl Pts',(22.1658677743323,12.2864158290369,36.9535886975364));
#171219=CARTESIAN_POINT('Ctrl Pts',(22.0888518721032,12.2864158290369,36.9102418725233));
#171220=CARTESIAN_POINT('Ctrl Pts',(22.0564924152446,12.2864158290369,36.8783504274684));
#171221=CARTESIAN_POINT('Ctrl Pts',(22.0120627276043,12.2864158290369,36.8025009076981));
#171222=CARTESIAN_POINT('Ctrl Pts',(22.0000000294024,12.2864158290369,36.7584147748598));
#171223=CARTESIAN_POINT('Ctrl Pts',(22.0000000000001,12.2864158290368,36.7140857763057));
#171224=CARTESIAN_POINT('',(16.0673035961372,12.2864158290368,40.0793482375843));
#171225=CARTESIAN_POINT('',(16.2638371856092,12.2864158290368,39.9999999999999));
#171226=CARTESIAN_POINT('Origin',(0.,12.2864158290368,0.));
#171227=CARTESIAN_POINT('',(16.2500000000001,12.2864158290368,39.9999999999999));
#171228=CARTESIAN_POINT('',(1.39481229802691E-13,12.2864158290368,40.));
#171229=CARTESIAN_POINT('Origin',(16.2500000000001,12.2864158290368,40.25));
#171230=CARTESIAN_POINT('',(10.3097284971172,12.2864158290368,41.9311566536833));
#171231=CARTESIAN_POINT('',(13.8300339067965,12.2864158290368,40.9052877038759));
#171232=CARTESIAN_POINT('Origin',(0.,12.2864158290368,0.));
#171233=CARTESIAN_POINT('',(14.0000000000001,12.2864158290368,40.6684316106911));
#171234=CARTESIAN_POINT('Ctrl Pts',(14.0000000000001,12.2864158290368,40.6684318962847));
#171235=CARTESIAN_POINT('Ctrl Pts',(13.9999998609682,12.2864158290367,40.7204534177382));
#171236=CARTESIAN_POINT('Ctrl Pts',(13.983473028984,12.2864158290366,40.7718027191552));
#171237=CARTESIAN_POINT('Ctrl Pts',(13.9229980972701,12.2864158290366,40.8562280414979));
#171238=CARTESIAN_POINT('Ctrl Pts',(13.8795628077709,12.2864158290366,40.8885419350417));
#171239=CARTESIAN_POINT('Ctrl Pts',(13.8300339067965,12.2864158290368,40.9052877038759));
#171240=CARTESIAN_POINT('',(14.0000000000001,12.2864158290368,40.25));
#171241=CARTESIAN_POINT('',(14.,12.2864158290368,-4.90587624948377E-14));
#171242=CARTESIAN_POINT('',(13.7500000000001,12.2864158290368,40.));
#171243=CARTESIAN_POINT('Origin',(13.7500000000001,12.2864158290368,40.25));
#171244=CARTESIAN_POINT('',(10.2500000000001,12.2864158290368,40.));
#171245=CARTESIAN_POINT('',(1.39481229802691E-13,12.2864158290368,40.));
#171246=CARTESIAN_POINT('',(10.0000000000001,12.2864158290368,40.25));
#171247=CARTESIAN_POINT('Origin',(10.2500000000001,12.2864158290368,40.25));
#171248=CARTESIAN_POINT('',(10.0000000000001,12.2864158290368,41.6884058289696));
#171249=CARTESIAN_POINT('',(10.,12.2864158290368,-3.50928371394652E-14));
#171250=CARTESIAN_POINT('Ctrl Pts',(10.3097284971172,12.2864158290368,41.9311566536833));
#171251=CARTESIAN_POINT('Ctrl Pts',(10.236138047624,12.2864158290368,41.9492503311142));
#171252=CARTESIAN_POINT('Ctrl Pts',(10.155193560406,12.2864158290368,41.9316408283576));
#171253=CARTESIAN_POINT('Ctrl Pts',(10.0366779216437,12.2864158290368,41.8389097607659));
#171254=CARTESIAN_POINT('Ctrl Pts',(10.0000000680339,12.2864158290368,41.7645408613857));
#171255=CARTESIAN_POINT('Ctrl Pts',(10.0000000000001,12.2864158290368,41.6884058289696));
#171256=CARTESIAN_POINT('',(25.7500000000001,12.2864158290368,31.9999999999999));
#171257=CARTESIAN_POINT('',(26.0000000000001,12.2864158290368,31.7499999999999));
#171258=CARTESIAN_POINT('Origin',(25.7500000000001,12.2864158290368,31.7499999999999));
#171259=CARTESIAN_POINT('',(26.0000000000001,12.2864158290368,28.2499999999999));
#171260=CARTESIAN_POINT('',(26.,12.2864158290368,-9.09565385609553E-14));
#171261=CARTESIAN_POINT('',(25.7500000000001,12.2864158290368,27.9999999999999));
#171262=CARTESIAN_POINT('Origin',(25.7500000000001,12.2864158290368,28.2499999999999));
#171263=CARTESIAN_POINT('',(22.2500000000001,12.2864158290368,27.9999999999999));
#171264=CARTESIAN_POINT('',(9.75834537365739E-14,12.2864158290368,28.));
#171265=CARTESIAN_POINT('',(22.0000000000001,12.2864158290368,28.2499999999999));
#171266=CARTESIAN_POINT('Origin',(22.2500000000001,12.2864158290368,28.2499999999999));
#171267=CARTESIAN_POINT('',(22.0000000000001,12.2864158290368,31.7499999999999));
#171268=CARTESIAN_POINT('',(22.,12.2864158290368,-7.69906132055828E-14));
#171269=CARTESIAN_POINT('',(22.2500000000001,12.2864158290368,31.9999999999999));
#171270=CARTESIAN_POINT('Origin',(22.2500000000001,12.2864158290368,31.7499999999999));
#171271=CARTESIAN_POINT('',(1.11549379091946E-13,12.2864158290368,32.));
#171272=CARTESIAN_POINT('',(19.7500000000001,12.2864158290368,25.9999999999999));
#171273=CARTESIAN_POINT('',(20.0000000000001,12.2864158290368,25.7499999999999));
#171274=CARTESIAN_POINT('Origin',(19.7500000000001,12.2864158290368,25.7499999999999));
#171275=CARTESIAN_POINT('',(20.0000000000001,12.2864158290368,22.2499999999999));
#171276=CARTESIAN_POINT('',(20.,12.2864158290368,-7.00076505278965E-14));
#171277=CARTESIAN_POINT('',(19.7500000000001,12.2864158290368,21.9999999999999));
#171278=CARTESIAN_POINT('Origin',(19.7500000000001,12.2864158290368,22.2499999999999));
#171279=CARTESIAN_POINT('',(16.2500000000001,12.2864158290368,21.9999999999999));
#171280=CARTESIAN_POINT('',(7.66345657035151E-14,12.2864158290368,22.));
#171281=CARTESIAN_POINT('',(16.0000000000001,12.2864158290368,22.2499999999999));
#171282=CARTESIAN_POINT('Origin',(16.2500000000001,12.2864158290368,22.2499999999999));
#171283=CARTESIAN_POINT('',(16.0000000000001,12.2864158290368,25.75));
#171284=CARTESIAN_POINT('',(16.,12.2864158290368,-5.6041725172524E-14));
#171285=CARTESIAN_POINT('',(16.2500000000001,12.2864158290368,25.9999999999999));
#171286=CARTESIAN_POINT('Origin',(16.2500000000001,12.2864158290368,25.75));
#171287=CARTESIAN_POINT('',(9.06004910588876E-14,12.2864158290368,26.));
#171288=CARTESIAN_POINT('',(19.7500000000001,12.2864158290368,37.9999999999999));
#171289=CARTESIAN_POINT('',(20.0000000000001,12.2864158290368,37.7499999999999));
#171290=CARTESIAN_POINT('Origin',(19.7500000000001,12.2864158290368,37.7499999999999));
#171291=CARTESIAN_POINT('',(20.0000000000001,12.2864158290368,34.2499999999999));
#171292=CARTESIAN_POINT('',(20.,12.2864158290368,-7.00076505278965E-14));
#171293=CARTESIAN_POINT('',(19.7500000000001,12.2864158290368,33.9999999999999));
#171294=CARTESIAN_POINT('Origin',(19.7500000000001,12.2864158290368,34.2499999999999));
#171295=CARTESIAN_POINT('',(16.2500000000001,12.2864158290368,33.9999999999999));
#171296=CARTESIAN_POINT('',(1.18532341769633E-13,12.2864158290368,34.));
#171297=CARTESIAN_POINT('',(16.0000000000001,12.2864158290368,34.25));
#171298=CARTESIAN_POINT('Origin',(16.2500000000001,12.2864158290368,34.25));
#171299=CARTESIAN_POINT('',(16.0000000000001,12.2864158290368,37.75));
#171300=CARTESIAN_POINT('',(16.,12.2864158290368,-5.6041725172524E-14));
#171301=CARTESIAN_POINT('',(16.2500000000001,12.2864158290368,38.));
#171302=CARTESIAN_POINT('Origin',(16.2500000000001,12.2864158290368,37.75));
#171303=CARTESIAN_POINT('',(1.32498267125005E-13,12.2864158290368,38.));
#171304=CARTESIAN_POINT('',(19.7500000000001,12.2864158290368,31.9999999999999));
#171305=CARTESIAN_POINT('',(20.0000000000001,12.2864158290368,31.7499999999999));
#171306=CARTESIAN_POINT('Origin',(19.7500000000001,12.2864158290368,31.7499999999999));
#171307=CARTESIAN_POINT('',(20.0000000000001,12.2864158290368,28.2499999999999));
#171308=CARTESIAN_POINT('',(20.,12.2864158290368,-7.00076505278965E-14));
#171309=CARTESIAN_POINT('',(19.7500000000001,12.2864158290368,27.9999999999999));
#171310=CARTESIAN_POINT('Origin',(19.7500000000001,12.2864158290368,28.2499999999999));
#171311=CARTESIAN_POINT('',(16.2500000000001,12.2864158290368,27.9999999999999));
#171312=CARTESIAN_POINT('',(9.75834537365739E-14,12.2864158290368,28.));
#171313=CARTESIAN_POINT('',(16.0000000000001,12.2864158290368,28.2499999999999));
#171314=CARTESIAN_POINT('Origin',(16.2500000000001,12.2864158290368,28.2499999999999));
#171315=CARTESIAN_POINT('',(16.0000000000001,12.2864158290368,31.7499999999999));
#171316=CARTESIAN_POINT('',(16.,12.2864158290368,-5.6041725172524E-14));
#171317=CARTESIAN_POINT('',(16.2500000000001,12.2864158290368,32.));
#171318=CARTESIAN_POINT('Origin',(16.2500000000001,12.2864158290368,31.7499999999999));
#171319=CARTESIAN_POINT('',(1.11549379091946E-13,12.2864158290368,32.));
#171320=CARTESIAN_POINT('',(13.7500000000001,12.2864158290368,20.));
#171321=CARTESIAN_POINT('',(14.0000000000001,12.2864158290368,19.75));
#171322=CARTESIAN_POINT('Origin',(13.7500000000001,12.2864158290368,19.75));
#171323=CARTESIAN_POINT('',(14.0000000000001,12.2864158290368,16.25));
#171324=CARTESIAN_POINT('',(14.,12.2864158290368,-4.90587624948377E-14));
#171325=CARTESIAN_POINT('',(13.7500000000001,12.2864158290368,16.));
#171326=CARTESIAN_POINT('Origin',(13.7500000000001,12.2864158290368,16.25));
#171327=CARTESIAN_POINT('',(10.2500000000001,12.2864158290368,16.));
#171328=CARTESIAN_POINT('',(5.56856776704563E-14,12.2864158290368,16.));
#171329=CARTESIAN_POINT('',(10.0000000000001,12.2864158290368,16.25));
#171330=CARTESIAN_POINT('Origin',(10.2500000000001,12.2864158290368,16.25));
#171331=CARTESIAN_POINT('',(10.0000000000001,12.2864158290368,19.75));
#171332=CARTESIAN_POINT('',(10.,12.2864158290368,-3.50928371394652E-14));
#171333=CARTESIAN_POINT('',(10.2500000000001,12.2864158290368,20.));
#171334=CARTESIAN_POINT('Origin',(10.2500000000001,12.2864158290368,19.75));
#171335=CARTESIAN_POINT('',(6.96516030258289E-14,12.2864158290368,20.));
#171336=CARTESIAN_POINT('',(13.7500000000001,12.2864158290368,26.));
#171337=CARTESIAN_POINT('',(14.0000000000001,12.2864158290368,25.75));
#171338=CARTESIAN_POINT('Origin',(13.7500000000001,12.2864158290368,25.75));
#171339=CARTESIAN_POINT('',(14.0000000000001,12.2864158290368,22.25));
#171340=CARTESIAN_POINT('',(14.,12.2864158290368,-4.90587624948377E-14));
#171341=CARTESIAN_POINT('',(13.7500000000001,12.2864158290368,22.));
#171342=CARTESIAN_POINT('Origin',(13.7500000000001,12.2864158290368,22.25));
#171343=CARTESIAN_POINT('',(10.2500000000001,12.2864158290368,22.));
#171344=CARTESIAN_POINT('',(7.66345657035151E-14,12.2864158290368,22.));
#171345=CARTESIAN_POINT('',(10.0000000000001,12.2864158290368,22.25));
#171346=CARTESIAN_POINT('Origin',(10.2500000000001,12.2864158290368,22.25));
#171347=CARTESIAN_POINT('',(10.0000000000001,12.2864158290368,25.75));
#171348=CARTESIAN_POINT('',(10.,12.2864158290368,-3.50928371394652E-14));
#171349=CARTESIAN_POINT('',(10.2500000000001,12.2864158290368,26.));
#171350=CARTESIAN_POINT('Origin',(10.2500000000001,12.2864158290368,25.75));
#171351=CARTESIAN_POINT('',(9.06004910588876E-14,12.2864158290368,26.));
#171352=CARTESIAN_POINT('',(13.7500000000001,12.2864158290368,38.));
#171353=CARTESIAN_POINT('',(14.0000000000001,12.2864158290368,37.75));
#171354=CARTESIAN_POINT('Origin',(13.7500000000001,12.2864158290368,37.75));
#171355=CARTESIAN_POINT('',(14.0000000000001,12.2864158290368,34.25));
#171356=CARTESIAN_POINT('',(14.,12.2864158290368,-4.90587624948377E-14));
#171357=CARTESIAN_POINT('',(13.7500000000001,12.2864158290368,34.));
#171358=CARTESIAN_POINT('Origin',(13.7500000000001,12.2864158290368,34.25));
#171359=CARTESIAN_POINT('',(10.2500000000001,12.2864158290368,34.));
#171360=CARTESIAN_POINT('',(1.18532341769633E-13,12.2864158290368,34.));
#171361=CARTESIAN_POINT('',(10.0000000000001,12.2864158290368,34.25));
#171362=CARTESIAN_POINT('Origin',(10.2500000000001,12.2864158290368,34.25));
#171363=CARTESIAN_POINT('',(10.0000000000001,12.2864158290368,37.75));
#171364=CARTESIAN_POINT('',(10.,12.2864158290368,-3.50928371394652E-14));
#171365=CARTESIAN_POINT('',(10.2500000000001,12.2864158290368,38.));
#171366=CARTESIAN_POINT('Origin',(10.2500000000001,12.2864158290368,37.75));
#171367=CARTESIAN_POINT('',(1.32498267125005E-13,12.2864158290368,38.));
#171368=CARTESIAN_POINT('',(13.7500000000001,12.2864158290368,32.));
#171369=CARTESIAN_POINT('',(14.0000000000001,12.2864158290368,31.75));
#171370=CARTESIAN_POINT('Origin',(13.7500000000001,12.2864158290368,31.75));
#171371=CARTESIAN_POINT('',(14.0000000000001,12.2864158290368,28.25));
#171372=CARTESIAN_POINT('',(14.,12.2864158290368,-4.90587624948377E-14));
#171373=CARTESIAN_POINT('',(13.7500000000001,12.2864158290368,28.));
#171374=CARTESIAN_POINT('Origin',(13.7500000000001,12.2864158290368,28.25));
#171375=CARTESIAN_POINT('',(10.2500000000001,12.2864158290368,28.));
#171376=CARTESIAN_POINT('',(9.75834537365739E-14,12.2864158290368,28.));
#171377=CARTESIAN_POINT('',(10.0000000000001,12.2864158290368,28.25));
#171378=CARTESIAN_POINT('Origin',(10.2500000000001,12.2864158290368,28.25));
#171379=CARTESIAN_POINT('',(10.0000000000001,12.2864158290368,31.75));
#171380=CARTESIAN_POINT('',(10.,12.2864158290368,-3.50928371394652E-14));
#171381=CARTESIAN_POINT('',(10.2500000000001,12.2864158290368,32.));
#171382=CARTESIAN_POINT('Origin',(10.2500000000001,12.2864158290368,31.75));
#171383=CARTESIAN_POINT('',(1.11549379091946E-13,12.2864158290368,32.));
#171384=CARTESIAN_POINT('',(7.75000000000005,12.2864158290368,14.));
#171385=CARTESIAN_POINT('',(8.00000000000005,12.2864158290368,13.75));
#171386=CARTESIAN_POINT('Origin',(7.75000000000005,12.2864158290368,13.75));
#171387=CARTESIAN_POINT('',(8.00000000000004,12.2864158290368,10.25));
#171388=CARTESIAN_POINT('',(8.,12.2864158290368,-2.81098744617789E-14));
#171389=CARTESIAN_POINT('',(7.75000000000003,12.2864158290368,9.99999999999997));
#171390=CARTESIAN_POINT('Origin',(7.75000000000004,12.2864158290368,10.25));
#171391=CARTESIAN_POINT('',(4.25000000000004,12.2864158290368,9.99999999999999));
#171392=CARTESIAN_POINT('',(3.47367896373975E-14,12.2864158290368,10.));
#171393=CARTESIAN_POINT('',(4.00000000000004,12.2864158290368,10.25));
#171394=CARTESIAN_POINT('Origin',(4.25000000000004,12.2864158290368,10.25));
#171395=CARTESIAN_POINT('',(4.00000000000005,12.2864158290368,13.75));
#171396=CARTESIAN_POINT('',(4.,12.2864158290368,-1.41439491064064E-14));
#171397=CARTESIAN_POINT('',(4.25000000000005,12.2864158290368,14.));
#171398=CARTESIAN_POINT('Origin',(4.25000000000005,12.2864158290368,13.75));
#171399=CARTESIAN_POINT('',(4.870271499277E-14,12.2864158290368,14.));
#171400=CARTESIAN_POINT('',(7.75000000000007,12.2864158290368,20.));
#171401=CARTESIAN_POINT('',(8.00000000000007,12.2864158290368,19.75));
#171402=CARTESIAN_POINT('Origin',(7.75000000000007,12.2864158290368,19.75));
#171403=CARTESIAN_POINT('',(8.00000000000006,12.2864158290368,16.25));
#171404=CARTESIAN_POINT('',(8.,12.2864158290368,-2.81098744617789E-14));
#171405=CARTESIAN_POINT('',(7.75000000000006,12.2864158290368,16.));
#171406=CARTESIAN_POINT('Origin',(7.75000000000006,12.2864158290368,16.25));
#171407=CARTESIAN_POINT('',(4.25000000000006,12.2864158290368,16.));
#171408=CARTESIAN_POINT('',(5.56856776704563E-14,12.2864158290368,16.));
#171409=CARTESIAN_POINT('',(4.00000000000006,12.2864158290368,16.25));
#171410=CARTESIAN_POINT('Origin',(4.25000000000006,12.2864158290368,16.25));
#171411=CARTESIAN_POINT('',(4.00000000000007,12.2864158290368,19.75));
#171412=CARTESIAN_POINT('',(4.,12.2864158290368,-1.41439491064064E-14));
#171413=CARTESIAN_POINT('',(4.25000000000007,12.2864158290368,20.));
#171414=CARTESIAN_POINT('Origin',(4.25000000000007,12.2864158290368,19.75));
#171415=CARTESIAN_POINT('',(6.96516030258289E-14,12.2864158290368,20.));
#171416=CARTESIAN_POINT('',(7.75000000000009,12.2864158290368,26.));
#171417=CARTESIAN_POINT('',(8.00000000000009,12.2864158290368,25.75));
#171418=CARTESIAN_POINT('Origin',(7.75000000000009,12.2864158290368,25.75));
#171419=CARTESIAN_POINT('',(8.00000000000008,12.2864158290368,22.25));
#171420=CARTESIAN_POINT('',(8.,12.2864158290368,-2.81098744617789E-14));
#171421=CARTESIAN_POINT('',(7.75000000000008,12.2864158290368,22.));
#171422=CARTESIAN_POINT('Origin',(7.75000000000008,12.2864158290368,22.25));
#171423=CARTESIAN_POINT('',(4.25000000000008,12.2864158290368,22.));
#171424=CARTESIAN_POINT('',(7.66345657035151E-14,12.2864158290368,22.));
#171425=CARTESIAN_POINT('',(4.00000000000008,12.2864158290368,22.25));
#171426=CARTESIAN_POINT('Origin',(4.25000000000008,12.2864158290368,22.25));
#171427=CARTESIAN_POINT('',(4.00000000000009,12.2864158290368,25.75));
#171428=CARTESIAN_POINT('',(4.,12.2864158290368,-1.41439491064064E-14));
#171429=CARTESIAN_POINT('',(4.25000000000009,12.2864158290368,26.));
#171430=CARTESIAN_POINT('Origin',(4.25000000000009,12.2864158290368,25.75));
#171431=CARTESIAN_POINT('',(9.06004910588876E-14,12.2864158290368,26.));
#171432=CARTESIAN_POINT('',(7.75000000000013,12.2864158290368,38.));
#171433=CARTESIAN_POINT('',(8.00000000000013,12.2864158290368,37.75));
#171434=CARTESIAN_POINT('Origin',(7.75000000000013,12.2864158290368,37.75));
#171435=CARTESIAN_POINT('',(8.00000000000012,12.2864158290368,34.25));
#171436=CARTESIAN_POINT('',(8.,12.2864158290368,-2.81098744617789E-14));
#171437=CARTESIAN_POINT('',(7.75000000000012,12.2864158290368,34.));
#171438=CARTESIAN_POINT('Origin',(7.75000000000012,12.2864158290368,34.25));
#171439=CARTESIAN_POINT('',(4.25000000000012,12.2864158290368,34.));
#171440=CARTESIAN_POINT('',(1.18532341769633E-13,12.2864158290368,34.));
#171441=CARTESIAN_POINT('',(4.00000000000012,12.2864158290368,34.25));
#171442=CARTESIAN_POINT('Origin',(4.25000000000012,12.2864158290368,34.25));
#171443=CARTESIAN_POINT('',(4.00000000000013,12.2864158290368,37.75));
#171444=CARTESIAN_POINT('',(4.,12.2864158290368,-1.41439491064064E-14));
#171445=CARTESIAN_POINT('',(4.25000000000013,12.2864158290368,38.));
#171446=CARTESIAN_POINT('Origin',(4.25000000000013,12.2864158290368,37.75));
#171447=CARTESIAN_POINT('',(1.32498267125005E-13,12.2864158290368,38.));
#171448=CARTESIAN_POINT('',(7.75000000000011,12.2864158290368,32.));
#171449=CARTESIAN_POINT('',(8.00000000000011,12.2864158290368,31.75));
#171450=CARTESIAN_POINT('Origin',(7.75000000000011,12.2864158290368,31.75));
#171451=CARTESIAN_POINT('',(8.0000000000001,12.2864158290368,28.25));
#171452=CARTESIAN_POINT('',(8.,12.2864158290368,-2.81098744617789E-14));
#171453=CARTESIAN_POINT('',(7.7500000000001,12.2864158290368,28.));
#171454=CARTESIAN_POINT('Origin',(7.7500000000001,12.2864158290368,28.25));
#171455=CARTESIAN_POINT('',(4.2500000000001,12.2864158290368,28.));
#171456=CARTESIAN_POINT('',(9.75834537365739E-14,12.2864158290368,28.));
#171457=CARTESIAN_POINT('',(4.0000000000001,12.2864158290368,28.25));
#171458=CARTESIAN_POINT('Origin',(4.2500000000001,12.2864158290368,28.25));
#171459=CARTESIAN_POINT('',(4.00000000000011,12.2864158290368,31.75));
#171460=CARTESIAN_POINT('',(4.,12.2864158290368,-1.41439491064064E-14));
#171461=CARTESIAN_POINT('',(4.25000000000011,12.2864158290368,32.));
#171462=CARTESIAN_POINT('Origin',(4.25000000000011,12.2864158290368,31.75));
#171463=CARTESIAN_POINT('',(1.11549379091946E-13,12.2864158290368,32.));
#171464=CARTESIAN_POINT('',(8.00000000000014,12.2864158290368,40.25));
#171465=CARTESIAN_POINT('',(8.00000000000015,12.2864158290368,42.2246586690696));
#171466=CARTESIAN_POINT('',(8.,12.2864158290368,-2.81098744617789E-14));
#171467=CARTESIAN_POINT('',(7.75000000000014,12.2864158290368,40.));
#171468=CARTESIAN_POINT('Origin',(7.75000000000014,12.2864158290368,40.25));
#171469=CARTESIAN_POINT('',(4.25000000000014,12.2864158290368,40.));
#171470=CARTESIAN_POINT('',(1.39481229802691E-13,12.2864158290368,40.));
#171471=CARTESIAN_POINT('',(4.00000000000014,12.2864158290368,40.25));
#171472=CARTESIAN_POINT('Origin',(4.25000000000014,12.2864158290368,40.25));
#171473=CARTESIAN_POINT('',(4.00000000000015,12.2864158290368,42.7191142657048));
#171474=CARTESIAN_POINT('',(4.,12.2864158290368,-1.41439491064064E-14));
#171475=CARTESIAN_POINT('',(4.27478789613884,12.2864158290368,42.9678785657731));
#171476=CARTESIAN_POINT('Ctrl Pts',(4.27478789613884,12.2864158290368,42.9678785657731));
#171477=CARTESIAN_POINT('Ctrl Pts',(4.20548749139688,12.2864158290368,42.9747729370317));
#171478=CARTESIAN_POINT('Ctrl Pts',(4.13358319687103,12.2864158290368,42.9509225178878));
#171479=CARTESIAN_POINT('Ctrl Pts',(4.03089898418846,12.2864158290368,42.8579914613632));
#171480=CARTESIAN_POINT('Ctrl Pts',(4.00000017659977,12.2864158290368,42.7888799353852));
#171481=CARTESIAN_POINT('Ctrl Pts',(4.00000000000015,12.2864158290368,42.7191142657048));
#171482=CARTESIAN_POINT('',(7.79509330581813,12.2864158290368,42.4705653406402));
#171483=CARTESIAN_POINT('Origin',(0.,12.2864158290368,0.));
#171484=CARTESIAN_POINT('Ctrl Pts',(8.00000000000015,12.2864158290368,42.2246587886424));
#171485=CARTESIAN_POINT('Ctrl Pts',(7.99999984459638,12.2864158290368,42.2828205030766));
#171486=CARTESIAN_POINT('Ctrl Pts',(7.97934638688403,12.2864158290368,42.3399458254619));
#171487=CARTESIAN_POINT('Ctrl Pts',(7.90477349623765,12.2864158290368,42.4294397982628));
#171488=CARTESIAN_POINT('Ctrl Pts',(7.85254658294888,12.2864158290368,42.460020288206));
#171489=CARTESIAN_POINT('Ctrl Pts',(7.79509330581813,12.2864158290368,42.4705653406402));
#171490=CARTESIAN_POINT('',(2.,12.2864158290368,-1.75));
#171491=CARTESIAN_POINT('',(1.74999999999998,12.2864158290368,-2.00000000000002));
#171492=CARTESIAN_POINT('Origin',(1.75,12.2864158290368,-1.75));
#171493=CARTESIAN_POINT('',(-1.75000000000002,12.2864158290368,-1.99999999999998));
#171494=CARTESIAN_POINT('',(-2.11269117840926E-14,12.2864158290368,-2.));
#171495=CARTESIAN_POINT('',(-2.,12.2864158290368,-1.75));
#171496=CARTESIAN_POINT('Origin',(-1.75000000000002,12.2864158290368,-1.74999999999998));
#171497=CARTESIAN_POINT('',(-2.,12.2864158290368,1.75));
#171498=CARTESIAN_POINT('',(-2.,12.2864158290368,1.78023751033836E-16));
#171499=CARTESIAN_POINT('',(-1.74999999999999,12.2864158290368,2.00000000000001));
#171500=CARTESIAN_POINT('Origin',(-1.75,12.2864158290368,1.75));
#171501=CARTESIAN_POINT('',(1.75000000000001,12.2864158290368,1.99999999999999));
#171502=CARTESIAN_POINT('',(7.1609864287201E-15,12.2864158290368,2.));
#171503=CARTESIAN_POINT('',(2.,12.2864158290368,1.75));
#171504=CARTESIAN_POINT('Origin',(1.75,12.2864158290368,1.75));
#171505=CARTESIAN_POINT('',(2.,12.2864158290368,-1.78023751033836E-16));
#171506=CARTESIAN_POINT('',(8.,12.2864158290368,-7.75));
#171507=CARTESIAN_POINT('',(7.74999999999991,12.2864158290368,-8.00000000000008));
#171508=CARTESIAN_POINT('Origin',(7.75,12.2864158290368,-7.75));
#171509=CARTESIAN_POINT('',(4.24999999999992,12.2864158290368,-8.00000000000004));
#171510=CARTESIAN_POINT('',(-8.3973575883269E-14,12.2864158290368,-8.));
#171511=CARTESIAN_POINT('',(3.99999999999992,12.2864158290368,-7.75000000000004));
#171512=CARTESIAN_POINT('Origin',(4.24999999999992,12.2864158290368,-7.75000000000004));
#171513=CARTESIAN_POINT('',(3.99999999999996,12.2864158290368,-4.25000000000004));
#171514=CARTESIAN_POINT('',(4.,12.2864158290368,-4.17197523150838E-14));
#171515=CARTESIAN_POINT('',(4.25,12.2864158290368,-4.));
#171516=CARTESIAN_POINT('Origin',(4.25,12.2864158290368,-4.25));
#171517=CARTESIAN_POINT('',(7.75,12.2864158290368,-4.));
#171518=CARTESIAN_POINT('',(-1.78023751033836E-16,12.2864158290368,-4.));
#171519=CARTESIAN_POINT('',(8.,12.2864158290368,-4.25));
#171520=CARTESIAN_POINT('Origin',(7.75,12.2864158290368,-4.25));
#171521=CARTESIAN_POINT('',(8.,12.2864158290368,1.78023751033836E-16));
#171522=CARTESIAN_POINT('',(14.,12.2864158290368,-13.75));
#171523=CARTESIAN_POINT('',(13.7499999999999,12.2864158290368,-14.0000000000001));
#171524=CARTESIAN_POINT('Origin',(13.75,12.2864158290368,-13.75));
#171525=CARTESIAN_POINT('',(10.2499999999999,12.2864158290368,-14.0000000000001));
#171526=CARTESIAN_POINT('',(-1.46820239982445E-13,12.2864158290368,-14.));
#171527=CARTESIAN_POINT('',(9.99999999999986,12.2864158290368,-13.7500000000001));
#171528=CARTESIAN_POINT('Origin',(10.2499999999999,12.2864158290368,-13.7500000000001));
#171529=CARTESIAN_POINT('',(9.99999999999989,12.2864158290368,-10.2500000000001));
#171530=CARTESIAN_POINT('',(10.,12.2864158290368,-1.0456641641426E-13));
#171531=CARTESIAN_POINT('',(10.25,12.2864158290368,-10.));
#171532=CARTESIAN_POINT('Origin',(10.25,12.2864158290368,-10.25));
#171533=CARTESIAN_POINT('',(13.75,12.2864158290368,-10.));
#171534=CARTESIAN_POINT('',(-1.78023751033836E-16,12.2864158290368,-10.));
#171535=CARTESIAN_POINT('',(14.,12.2864158290368,-10.25));
#171536=CARTESIAN_POINT('Origin',(13.75,12.2864158290368,-10.25));
#171537=CARTESIAN_POINT('',(14.,12.2864158290368,1.78023751033836E-16));
#171538=CARTESIAN_POINT('',(20.,12.2864158290368,-19.75));
#171539=CARTESIAN_POINT('',(19.7499999999998,12.2864158290368,-20.0000000000002));
#171540=CARTESIAN_POINT('Origin',(19.75,12.2864158290368,-19.75));
#171541=CARTESIAN_POINT('',(16.2499999999998,12.2864158290368,-20.0000000000002));
#171542=CARTESIAN_POINT('',(-2.09666904081622E-13,12.2864158290368,-20.));
#171543=CARTESIAN_POINT('',(15.9999999999998,12.2864158290368,-19.7500000000002));
#171544=CARTESIAN_POINT('Origin',(16.2499999999998,12.2864158290368,-19.7500000000002));
#171545=CARTESIAN_POINT('',(15.9999999999998,12.2864158290368,-16.2500000000002));
#171546=CARTESIAN_POINT('',(16.,12.2864158290368,-1.67413080513437E-13));
#171547=CARTESIAN_POINT('',(16.25,12.2864158290368,-16.));
#171548=CARTESIAN_POINT('Origin',(16.25,12.2864158290368,-16.25));
#171549=CARTESIAN_POINT('',(19.75,12.2864158290368,-16.));
#171550=CARTESIAN_POINT('',(-1.78023751033836E-16,12.2864158290368,-16.));
#171551=CARTESIAN_POINT('',(20.,12.2864158290368,-16.25));
#171552=CARTESIAN_POINT('Origin',(19.75,12.2864158290368,-16.25));
#171553=CARTESIAN_POINT('',(20.,12.2864158290368,1.78023751033836E-16));
#171554=CARTESIAN_POINT('',(26.,12.2864158290368,-25.75));
#171555=CARTESIAN_POINT('',(25.7499999999997,12.2864158290368,-26.0000000000003));
#171556=CARTESIAN_POINT('Origin',(25.75,12.2864158290368,-25.75));
#171557=CARTESIAN_POINT('',(22.2499999999997,12.2864158290368,-26.0000000000002));
#171558=CARTESIAN_POINT('',(-2.72513568180798E-13,12.2864158290368,-26.));
#171559=CARTESIAN_POINT('',(21.9999999999997,12.2864158290368,-25.7500000000002));
#171560=CARTESIAN_POINT('Origin',(22.2499999999997,12.2864158290368,-25.7500000000002));
#171561=CARTESIAN_POINT('',(21.9999999999998,12.2864158290368,-22.2500000000002));
#171562=CARTESIAN_POINT('',(22.,12.2864158290368,-2.30259744612613E-13));
#171563=CARTESIAN_POINT('',(22.25,12.2864158290368,-22.));
#171564=CARTESIAN_POINT('Origin',(22.25,12.2864158290368,-22.25));
#171565=CARTESIAN_POINT('',(25.75,12.2864158290368,-22.));
#171566=CARTESIAN_POINT('',(-1.78023751033836E-16,12.2864158290368,-22.));
#171567=CARTESIAN_POINT('',(26.,12.2864158290368,-22.25));
#171568=CARTESIAN_POINT('Origin',(25.75,12.2864158290368,-22.25));
#171569=CARTESIAN_POINT('',(26.,12.2864158290368,1.78023751033836E-16));
#171570=CARTESIAN_POINT('',(31.9348557097313,12.2864158290368,-29.063334130802));
#171571=CARTESIAN_POINT('',(29.0633341308017,12.2864158290368,-31.9348557097316));
#171572=CARTESIAN_POINT('Origin',(0.,12.2864158290368,0.));
#171573=CARTESIAN_POINT('',(28.8949819546429,12.2864158290368,-32.0000000000003));
#171574=CARTESIAN_POINT('Origin',(28.9057035984283,12.2864158290367,-31.7773184452849));
#171575=CARTESIAN_POINT('',(28.2499999999997,12.2864158290368,-32.0000000000003));
#171576=CARTESIAN_POINT('',(-3.35360232279975E-13,12.2864158290368,-32.));
#171577=CARTESIAN_POINT('',(27.9999999999997,12.2864158290368,-31.7500000000003));
#171578=CARTESIAN_POINT('Origin',(28.2499999999997,12.2864158290368,-31.7500000000003));
#171579=CARTESIAN_POINT('',(27.9999999999997,12.2864158290368,-28.2500000000003));
#171580=CARTESIAN_POINT('',(28.,12.2864158290368,-2.93106408711789E-13));
#171581=CARTESIAN_POINT('',(28.25,12.2864158290368,-28.));
#171582=CARTESIAN_POINT('Origin',(28.25,12.2864158290368,-28.25));
#171583=CARTESIAN_POINT('',(31.75,12.2864158290368,-28.));
#171584=CARTESIAN_POINT('',(-1.78023751033836E-16,12.2864158290368,-28.));
#171585=CARTESIAN_POINT('',(32.,12.2864158290368,-28.25));
#171586=CARTESIAN_POINT('Origin',(31.75,12.2864158290368,-28.25));
#171587=CARTESIAN_POINT('',(32.,12.2864158290368,-28.8949819546432));
#171588=CARTESIAN_POINT('',(32.,12.2864158290368,1.78023751033836E-16));
#171589=CARTESIAN_POINT('Origin',(31.777318445275,12.2864158290367,-28.9057035984243));
#171590=CARTESIAN_POINT('',(29.0633341308021,12.2864158290368,31.9348557097312));
#171591=CARTESIAN_POINT('',(28.8949819546433,12.2864158290368,31.9999999999999));
#171592=CARTESIAN_POINT('Origin',(28.9057035984279,12.2864158290367,31.7773184452836));
#171593=CARTESIAN_POINT('',(31.9348557097313,12.2864158290368,29.063334130802));
#171594=CARTESIAN_POINT('Origin',(0.,12.2864158290368,0.));
#171595=CARTESIAN_POINT('',(32.,12.2864158290368,28.8949819546432));
#171596=CARTESIAN_POINT('Origin',(31.777318445275,12.2864158290367,28.9057035984243));
#171597=CARTESIAN_POINT('',(32.,12.2864158290368,28.25));
#171598=CARTESIAN_POINT('',(32.,12.2864158290368,-1.78023751033836E-16));
#171599=CARTESIAN_POINT('',(31.75,12.2864158290368,28.));
#171600=CARTESIAN_POINT('Origin',(31.75,12.2864158290368,28.25));
#171601=CARTESIAN_POINT('',(28.25,12.2864158290368,28.));
#171602=CARTESIAN_POINT('',(-1.78023751033836E-16,12.2864158290368,28.));
#171603=CARTESIAN_POINT('',(28.0000000000001,12.2864158290368,28.2499999999999));
#171604=CARTESIAN_POINT('Origin',(28.25,12.2864158290368,28.25));
#171605=CARTESIAN_POINT('',(28.0000000000001,12.2864158290368,31.7499999999999));
#171606=CARTESIAN_POINT('',(28.,12.2864158290368,-9.79395012386416E-14));
#171607=CARTESIAN_POINT('',(28.2500000000001,12.2864158290368,31.9999999999999));
#171608=CARTESIAN_POINT('Origin',(28.2500000000001,12.2864158290368,31.7499999999999));
#171609=CARTESIAN_POINT('',(1.11549379091946E-13,12.2864158290368,32.));
#171610=CARTESIAN_POINT('',(25.7500000000001,12.2864158290368,25.9999999999999));
#171611=CARTESIAN_POINT('',(22.2500000000001,12.2864158290368,25.9999999999999));
#171612=CARTESIAN_POINT('',(9.06004910588876E-14,12.2864158290368,26.));
#171613=CARTESIAN_POINT('',(26.,12.2864158290368,25.75));
#171614=CARTESIAN_POINT('Origin',(25.75,12.2864158290368,25.75));
#171615=CARTESIAN_POINT('',(26.,12.2864158290368,22.25));
#171616=CARTESIAN_POINT('',(26.,12.2864158290368,-1.78023751033836E-16));
#171617=CARTESIAN_POINT('',(25.75,12.2864158290368,22.));
#171618=CARTESIAN_POINT('Origin',(25.75,12.2864158290368,22.25));
#171619=CARTESIAN_POINT('',(22.25,12.2864158290368,22.));
#171620=CARTESIAN_POINT('',(-1.78023751033836E-16,12.2864158290368,22.));
#171621=CARTESIAN_POINT('',(22.0000000000001,12.2864158290368,22.2499999999999));
#171622=CARTESIAN_POINT('Origin',(22.25,12.2864158290368,22.25));
#171623=CARTESIAN_POINT('',(22.0000000000001,12.2864158290368,25.7499999999999));
#171624=CARTESIAN_POINT('',(22.,12.2864158290368,-7.69906132055828E-14));
#171625=CARTESIAN_POINT('Origin',(22.2500000000001,12.2864158290368,25.7499999999999));
#171626=CARTESIAN_POINT('',(19.7500000000001,12.2864158290368,19.9999999999999));
#171627=CARTESIAN_POINT('',(16.2500000000001,12.2864158290368,20.));
#171628=CARTESIAN_POINT('',(6.96516030258289E-14,12.2864158290368,20.));
#171629=CARTESIAN_POINT('',(20.,12.2864158290368,19.75));
#171630=CARTESIAN_POINT('Origin',(19.75,12.2864158290368,19.75));
#171631=CARTESIAN_POINT('',(20.,12.2864158290368,16.25));
#171632=CARTESIAN_POINT('',(20.,12.2864158290368,-1.78023751033836E-16));
#171633=CARTESIAN_POINT('',(19.75,12.2864158290368,16.));
#171634=CARTESIAN_POINT('Origin',(19.75,12.2864158290368,16.25));
#171635=CARTESIAN_POINT('',(16.25,12.2864158290368,16.));
#171636=CARTESIAN_POINT('',(-1.78023751033836E-16,12.2864158290368,16.));
#171637=CARTESIAN_POINT('',(16.0000000000001,12.2864158290368,16.2499999999999));
#171638=CARTESIAN_POINT('Origin',(16.25,12.2864158290368,16.25));
#171639=CARTESIAN_POINT('',(16.0000000000001,12.2864158290368,19.7499999999999));
#171640=CARTESIAN_POINT('',(16.,12.2864158290368,-5.6041725172524E-14));
#171641=CARTESIAN_POINT('Origin',(16.2500000000001,12.2864158290368,19.7499999999999));
#171642=CARTESIAN_POINT('',(13.75,12.2864158290368,14.));
#171643=CARTESIAN_POINT('',(10.25,12.2864158290368,14.));
#171644=CARTESIAN_POINT('',(4.870271499277E-14,12.2864158290368,14.));
#171645=CARTESIAN_POINT('',(14.,12.2864158290368,13.75));
#171646=CARTESIAN_POINT('Origin',(13.75,12.2864158290368,13.75));
#171647=CARTESIAN_POINT('',(14.,12.2864158290368,10.25));
#171648=CARTESIAN_POINT('',(14.,12.2864158290368,-1.78023751033836E-16));
#171649=CARTESIAN_POINT('',(13.75,12.2864158290368,10.));
#171650=CARTESIAN_POINT('Origin',(13.75,12.2864158290368,10.25));
#171651=CARTESIAN_POINT('',(10.25,12.2864158290368,10.));
#171652=CARTESIAN_POINT('',(-1.78023751033836E-16,12.2864158290368,10.));
#171653=CARTESIAN_POINT('',(10.,12.2864158290368,10.25));
#171654=CARTESIAN_POINT('Origin',(10.25,12.2864158290368,10.25));
#171655=CARTESIAN_POINT('',(10.,12.2864158290368,13.75));
#171656=CARTESIAN_POINT('',(10.,12.2864158290368,-3.50928371394652E-14));
#171657=CARTESIAN_POINT('Origin',(10.25,12.2864158290368,13.75));
#171658=CARTESIAN_POINT('',(7.75000000000003,12.2864158290368,7.99999999999997));
#171659=CARTESIAN_POINT('',(4.25000000000003,12.2864158290368,7.99999999999998));
#171660=CARTESIAN_POINT('',(2.77538269597112E-14,12.2864158290368,8.));
#171661=CARTESIAN_POINT('',(8.,12.2864158290368,7.75));
#171662=CARTESIAN_POINT('Origin',(7.75,12.2864158290368,7.75));
#171663=CARTESIAN_POINT('',(8.,12.2864158290368,4.25));
#171664=CARTESIAN_POINT('',(8.,12.2864158290368,-1.78023751033836E-16));
#171665=CARTESIAN_POINT('',(7.75,12.2864158290368,4.));
#171666=CARTESIAN_POINT('Origin',(7.75,12.2864158290368,4.25));
#171667=CARTESIAN_POINT('',(4.25,12.2864158290368,4.));
#171668=CARTESIAN_POINT('',(-1.78023751033836E-16,12.2864158290368,4.));
#171669=CARTESIAN_POINT('',(4.00000000000001,12.2864158290368,4.24999999999999));
#171670=CARTESIAN_POINT('Origin',(4.25,12.2864158290368,4.25));
#171671=CARTESIAN_POINT('',(4.00000000000003,12.2864158290368,7.74999999999999));
#171672=CARTESIAN_POINT('',(4.,12.2864158290368,-1.41439491064064E-14));
#171673=CARTESIAN_POINT('Origin',(4.25000000000003,12.2864158290368,7.74999999999998));
#171674=CARTESIAN_POINT('',(14.,12.2864158290368,1.75));
#171675=CARTESIAN_POINT('',(14.,12.2864158290368,-1.75));
#171676=CARTESIAN_POINT('',(14.,12.2864158290368,-1.78023751033836E-16));
#171677=CARTESIAN_POINT('',(13.75,12.2864158290368,-2.));
#171678=CARTESIAN_POINT('Origin',(13.75,12.2864158290368,-1.75));
#171679=CARTESIAN_POINT('',(10.25,12.2864158290368,-2.));
#171680=CARTESIAN_POINT('',(-1.78023751033836E-16,12.2864158290368,-2.));
#171681=CARTESIAN_POINT('',(10.,12.2864158290368,-1.75));
#171682=CARTESIAN_POINT('Origin',(10.25,12.2864158290368,-1.75));
#171683=CARTESIAN_POINT('',(10.,12.2864158290368,1.75));
#171684=CARTESIAN_POINT('',(10.,12.2864158290368,-1.78023751033836E-16));
#171685=CARTESIAN_POINT('',(10.25,12.2864158290368,2.));
#171686=CARTESIAN_POINT('Origin',(10.25,12.2864158290368,1.75));
#171687=CARTESIAN_POINT('',(13.75,12.2864158290368,2.));
#171688=CARTESIAN_POINT('',(-1.78023751033836E-16,12.2864158290368,2.));
#171689=CARTESIAN_POINT('Origin',(13.75,12.2864158290368,1.75));
#171690=CARTESIAN_POINT('',(8.,12.2864158290368,1.75));
#171691=CARTESIAN_POINT('',(8.,12.2864158290368,-1.75));
#171692=CARTESIAN_POINT('',(8.,12.2864158290368,-1.78023751033836E-16));
#171693=CARTESIAN_POINT('',(7.75,12.2864158290368,-2.));
#171694=CARTESIAN_POINT('Origin',(7.75,12.2864158290368,-1.75));
#171695=CARTESIAN_POINT('',(4.25,12.2864158290368,-2.));
#171696=CARTESIAN_POINT('',(-1.78023751033836E-16,12.2864158290368,-2.));
#171697=CARTESIAN_POINT('',(4.,12.2864158290368,-1.75));
#171698=CARTESIAN_POINT('Origin',(4.25,12.2864158290368,-1.75));
#171699=CARTESIAN_POINT('',(4.,12.2864158290368,1.75));
#171700=CARTESIAN_POINT('',(4.,12.2864158290368,-1.78023751033836E-16));
#171701=CARTESIAN_POINT('',(4.25,12.2864158290368,2.));
#171702=CARTESIAN_POINT('Origin',(4.25,12.2864158290368,1.75));
#171703=CARTESIAN_POINT('',(7.75,12.2864158290368,2.));
#171704=CARTESIAN_POINT('',(-1.78023751033836E-16,12.2864158290368,2.));
#171705=CARTESIAN_POINT('Origin',(7.75,12.2864158290368,1.75));
#171706=CARTESIAN_POINT('',(20.,12.2864158290368,1.75));
#171707=CARTESIAN_POINT('',(20.,12.2864158290368,-1.75));
#171708=CARTESIAN_POINT('',(20.,12.2864158290368,-1.78023751033836E-16));
#171709=CARTESIAN_POINT('',(19.75,12.2864158290368,-2.));
#171710=CARTESIAN_POINT('Origin',(19.75,12.2864158290368,-1.75));
#171711=CARTESIAN_POINT('',(16.25,12.2864158290368,-2.));
#171712=CARTESIAN_POINT('',(-1.78023751033836E-16,12.2864158290368,-2.));
#171713=CARTESIAN_POINT('',(16.,12.2864158290368,-1.75));
#171714=CARTESIAN_POINT('Origin',(16.25,12.2864158290368,-1.75));
#171715=CARTESIAN_POINT('',(16.,12.2864158290368,1.75));
#171716=CARTESIAN_POINT('',(16.,12.2864158290368,-1.78023751033836E-16));
#171717=CARTESIAN_POINT('',(16.25,12.2864158290368,2.));
#171718=CARTESIAN_POINT('Origin',(16.25,12.2864158290368,1.75));
#171719=CARTESIAN_POINT('',(19.75,12.2864158290368,2.));
#171720=CARTESIAN_POINT('',(-1.78023751033836E-16,12.2864158290368,2.));
#171721=CARTESIAN_POINT('Origin',(19.75,12.2864158290368,1.75));
#171722=CARTESIAN_POINT('',(26.,12.2864158290368,1.75));
#171723=CARTESIAN_POINT('',(26.,12.2864158290368,-1.75));
#171724=CARTESIAN_POINT('',(26.,12.2864158290368,-1.78023751033836E-16));
#171725=CARTESIAN_POINT('',(25.75,12.2864158290368,-2.));
#171726=CARTESIAN_POINT('Origin',(25.75,12.2864158290368,-1.75));
#171727=CARTESIAN_POINT('',(22.25,12.2864158290368,-2.));
#171728=CARTESIAN_POINT('',(-1.78023751033836E-16,12.2864158290368,-2.));
#171729=CARTESIAN_POINT('',(22.,12.2864158290368,-1.75));
#171730=CARTESIAN_POINT('Origin',(22.25,12.2864158290368,-1.75));
#171731=CARTESIAN_POINT('',(22.,12.2864158290368,1.75));
#171732=CARTESIAN_POINT('',(22.,12.2864158290368,-1.78023751033836E-16));
#171733=CARTESIAN_POINT('',(22.25,12.2864158290368,2.));
#171734=CARTESIAN_POINT('Origin',(22.25,12.2864158290368,1.75));
#171735=CARTESIAN_POINT('',(25.75,12.2864158290368,2.));
#171736=CARTESIAN_POINT('',(-1.78023751033836E-16,12.2864158290368,2.));
#171737=CARTESIAN_POINT('Origin',(25.75,12.2864158290368,1.75));
#171738=CARTESIAN_POINT('',(32.,12.2864158290368,1.75));
#171739=CARTESIAN_POINT('',(32.,12.2864158290368,-1.75));
#171740=CARTESIAN_POINT('',(32.,12.2864158290368,-1.78023751033836E-16));
#171741=CARTESIAN_POINT('',(31.75,12.2864158290368,-2.));
#171742=CARTESIAN_POINT('Origin',(31.75,12.2864158290368,-1.75));
#171743=CARTESIAN_POINT('',(28.25,12.2864158290368,-2.));
#171744=CARTESIAN_POINT('',(-1.78023751033836E-16,12.2864158290368,-2.));
#171745=CARTESIAN_POINT('',(28.,12.2864158290368,-1.75));
#171746=CARTESIAN_POINT('Origin',(28.25,12.2864158290368,-1.75));
#171747=CARTESIAN_POINT('',(28.,12.2864158290368,1.75));
#171748=CARTESIAN_POINT('',(28.,12.2864158290368,-1.78023751033836E-16));
#171749=CARTESIAN_POINT('',(28.25,12.2864158290368,2.));
#171750=CARTESIAN_POINT('Origin',(28.25,12.2864158290368,1.75));
#171751=CARTESIAN_POINT('',(31.75,12.2864158290368,2.));
#171752=CARTESIAN_POINT('',(-1.78023751033836E-16,12.2864158290368,2.));
#171753=CARTESIAN_POINT('Origin',(31.75,12.2864158290368,1.75));
#171754=CARTESIAN_POINT('',(38.,12.2864158290368,1.75));
#171755=CARTESIAN_POINT('',(38.,12.2864158290368,-1.75));
#171756=CARTESIAN_POINT('',(38.,12.2864158290368,-1.78023751033836E-16));
#171757=CARTESIAN_POINT('',(37.75,12.2864158290368,-2.));
#171758=CARTESIAN_POINT('Origin',(37.75,12.2864158290368,-1.75));
#171759=CARTESIAN_POINT('',(34.25,12.2864158290368,-2.));
#171760=CARTESIAN_POINT('',(-1.78023751033836E-16,12.2864158290368,-2.));
#171761=CARTESIAN_POINT('',(34.,12.2864158290368,-1.75));
#171762=CARTESIAN_POINT('Origin',(34.25,12.2864158290368,-1.75));
#171763=CARTESIAN_POINT('',(34.,12.2864158290368,1.75));
#171764=CARTESIAN_POINT('',(34.,12.2864158290368,-1.78023751033836E-16));
#171765=CARTESIAN_POINT('',(34.25,12.2864158290368,2.));
#171766=CARTESIAN_POINT('Origin',(34.25,12.2864158290368,1.75));
#171767=CARTESIAN_POINT('',(37.75,12.2864158290368,2.));
#171768=CARTESIAN_POINT('',(-1.78023751033836E-16,12.2864158290368,2.));
#171769=CARTESIAN_POINT('Origin',(37.75,12.2864158290368,1.75));
#171770=CARTESIAN_POINT('Origin',(1.75,12.2864158290368,1.75));
#171771=CARTESIAN_POINT('',(2.,12.2864158290368,1.75));
#171772=CARTESIAN_POINT('',(1.75000000000001,12.2864158290368,1.99999999999999));
#171773=CARTESIAN_POINT('Origin',(2.,12.2864158290368,-1.78023751033836E-16));
#171774=CARTESIAN_POINT('',(2.,12.2864158290368,-1.75));
#171775=CARTESIAN_POINT('Origin',(8.,12.2864158290368,-1.78023751033836E-16));
#171776=CARTESIAN_POINT('',(8.,12.2864158290368,-1.75));
#171777=CARTESIAN_POINT('',(8.,12.2864158290368,1.75));
#171778=CARTESIAN_POINT('Origin',(4.,12.2864158290368,-1.78023751033836E-16));
#171779=CARTESIAN_POINT('',(4.,12.2864158290368,-1.75));
#171780=CARTESIAN_POINT('',(4.,12.2864158290368,1.75));
#171781=CARTESIAN_POINT('Origin',(7.75,12.2864158290368,1.75));
#171782=CARTESIAN_POINT('',(7.75,12.2864158290368,2.));
#171783=CARTESIAN_POINT('Origin',(4.25,12.2864158290368,1.75));
#171784=CARTESIAN_POINT('',(4.25,12.2864158290368,2.));
#171785=CARTESIAN_POINT('Origin',(-1.78023751033836E-16,12.2864158290368,
2.));
#171786=CARTESIAN_POINT('Origin',(40.,12.2864158290368,-1.78023751033836E-16));
#171787=CARTESIAN_POINT('',(40.,12.2864158290368,-1.75));
#171788=CARTESIAN_POINT('',(40.,12.2864158290368,1.75));
#171789=CARTESIAN_POINT('Origin',(40.25,12.2864158290368,1.75));
#171790=CARTESIAN_POINT('',(40.25,12.2864158290368,2.));
#171791=CARTESIAN_POINT('Origin',(-1.78023751033836E-16,12.2864158290368,
2.));
#171792=CARTESIAN_POINT('',(42.8953043480232,13.685332956652,1.97557953310508));
#171793=CARTESIAN_POINT('Origin',(38.,12.2864158290368,-1.78023751033836E-16));
#171794=CARTESIAN_POINT('',(38.,12.2864158290368,-1.75));
#171795=CARTESIAN_POINT('',(38.,12.2864158290368,1.75));
#171796=CARTESIAN_POINT('Origin',(34.,12.2864158290368,-1.78023751033836E-16));
#171797=CARTESIAN_POINT('',(34.,12.2864158290368,-1.75));
#171798=CARTESIAN_POINT('',(34.,12.2864158290368,1.75));
#171799=CARTESIAN_POINT('Origin',(37.75,12.2864158290368,1.75));
#171800=CARTESIAN_POINT('',(37.75,12.2864158290368,2.));
#171801=CARTESIAN_POINT('Origin',(34.25,12.2864158290368,1.75));
#171802=CARTESIAN_POINT('',(34.25,12.2864158290368,2.));
#171803=CARTESIAN_POINT('Origin',(-1.78023751033836E-16,12.2864158290368,
2.));
#171804=CARTESIAN_POINT('Origin',(32.,12.2864158290368,-1.78023751033836E-16));
#171805=CARTESIAN_POINT('',(32.,12.2864158290368,-1.75));
#171806=CARTESIAN_POINT('',(32.,12.2864158290368,1.75));
#171807=CARTESIAN_POINT('Origin',(28.,12.2864158290368,-1.78023751033836E-16));
#171808=CARTESIAN_POINT('',(28.,12.2864158290368,-1.75));
#171809=CARTESIAN_POINT('',(28.,12.2864158290368,1.75));
#171810=CARTESIAN_POINT('Origin',(31.75,12.2864158290368,1.75));
#171811=CARTESIAN_POINT('',(31.75,12.2864158290368,2.));
#171812=CARTESIAN_POINT('Origin',(28.25,12.2864158290368,1.75));
#171813=CARTESIAN_POINT('',(28.25,12.2864158290368,2.));
#171814=CARTESIAN_POINT('Origin',(-1.78023751033836E-16,12.2864158290368,
2.));
#171815=CARTESIAN_POINT('Origin',(26.,12.2864158290368,-1.78023751033836E-16));
#171816=CARTESIAN_POINT('',(26.,12.2864158290368,-1.75));
#171817=CARTESIAN_POINT('',(26.,12.2864158290368,1.75));
#171818=CARTESIAN_POINT('Origin',(22.,12.2864158290368,-1.78023751033836E-16));
#171819=CARTESIAN_POINT('',(22.,12.2864158290368,-1.75));
#171820=CARTESIAN_POINT('',(22.,12.2864158290368,1.75));
#171821=CARTESIAN_POINT('Origin',(25.75,12.2864158290368,1.75));
#171822=CARTESIAN_POINT('',(25.75,12.2864158290368,2.));
#171823=CARTESIAN_POINT('Origin',(22.25,12.2864158290368,1.75));
#171824=CARTESIAN_POINT('',(22.25,12.2864158290368,2.));
#171825=CARTESIAN_POINT('Origin',(-1.78023751033836E-16,12.2864158290368,
2.));
#171826=CARTESIAN_POINT('Origin',(20.,12.2864158290368,-1.78023751033836E-16));
#171827=CARTESIAN_POINT('',(20.,12.2864158290368,-1.75));
#171828=CARTESIAN_POINT('',(20.,12.2864158290368,1.75));
#171829=CARTESIAN_POINT('Origin',(16.,12.2864158290368,-1.78023751033836E-16));
#171830=CARTESIAN_POINT('',(16.,12.2864158290368,-1.75));
#171831=CARTESIAN_POINT('',(16.,12.2864158290368,1.75));
#171832=CARTESIAN_POINT('Origin',(19.75,12.2864158290368,1.75));
#171833=CARTESIAN_POINT('',(19.75,12.2864158290368,2.));
#171834=CARTESIAN_POINT('Origin',(16.25,12.2864158290368,1.75));
#171835=CARTESIAN_POINT('',(16.25,12.2864158290368,2.));
#171836=CARTESIAN_POINT('Origin',(-1.78023751033836E-16,12.2864158290368,
2.));
#171837=CARTESIAN_POINT('Origin',(14.,12.2864158290368,-1.78023751033836E-16));
#171838=CARTESIAN_POINT('',(14.,12.2864158290368,-1.75));
#171839=CARTESIAN_POINT('',(14.,12.2864158290368,1.75));
#171840=CARTESIAN_POINT('Origin',(10.,12.2864158290368,-1.78023751033836E-16));
#171841=CARTESIAN_POINT('',(10.,12.2864158290368,-1.75));
#171842=CARTESIAN_POINT('',(10.,12.2864158290368,1.75));
#171843=CARTESIAN_POINT('Origin',(13.75,12.2864158290368,1.75));
#171844=CARTESIAN_POINT('',(13.75,12.2864158290368,2.));
#171845=CARTESIAN_POINT('Origin',(10.25,12.2864158290368,1.75));
#171846=CARTESIAN_POINT('',(10.25,12.2864158290368,2.));
#171847=CARTESIAN_POINT('Origin',(-1.78023751033836E-16,12.2864158290368,
2.));
#171848=CARTESIAN_POINT('Origin',(7.75,12.2864158290368,7.75));
#171849=CARTESIAN_POINT('',(7.75000000000003,12.2864158290368,7.99999999999997));
#171850=CARTESIAN_POINT('',(8.,12.2864158290368,7.75));
#171851=CARTESIAN_POINT('Origin',(8.,12.2864158290368,-1.78023751033836E-16));
#171852=CARTESIAN_POINT('',(8.,12.2864158290368,4.25));
#171853=CARTESIAN_POINT('Origin',(7.75,12.2864158290368,4.25));
#171854=CARTESIAN_POINT('',(7.75,12.2864158290368,4.));
#171855=CARTESIAN_POINT('Origin',(-1.78023751033836E-16,12.2864158290368,
4.));
#171856=CARTESIAN_POINT('',(4.25,12.2864158290368,4.));
#171857=CARTESIAN_POINT('Origin',(4.25,12.2864158290368,4.25));
#171858=CARTESIAN_POINT('',(4.00000000000001,12.2864158290368,4.24999999999999));
#171859=CARTESIAN_POINT('Origin',(31.75,12.2864158290368,7.75));
#171860=CARTESIAN_POINT('',(31.75,12.2864158290368,8.));
#171861=CARTESIAN_POINT('',(32.,12.2864158290368,7.75));
#171862=CARTESIAN_POINT('Origin',(32.,12.2864158290368,-1.78023751033836E-16));
#171863=CARTESIAN_POINT('',(32.,12.2864158290368,4.25));
#171864=CARTESIAN_POINT('Origin',(31.75,12.2864158290368,4.25));
#171865=CARTESIAN_POINT('',(31.75,12.2864158290368,4.));
#171866=CARTESIAN_POINT('Origin',(-1.78023751033836E-16,12.2864158290368,
4.));
#171867=CARTESIAN_POINT('',(28.25,12.2864158290368,4.));
#171868=CARTESIAN_POINT('Origin',(28.25,12.2864158290368,4.25));
#171869=CARTESIAN_POINT('',(28.,12.2864158290368,4.25));
#171870=CARTESIAN_POINT('Origin',(28.,12.2864158290368,-1.78023751033836E-16));
#171871=CARTESIAN_POINT('',(28.,12.2864158290368,7.75));
#171872=CARTESIAN_POINT('Origin',(28.25,12.2864158290368,7.75));
#171873=CARTESIAN_POINT('',(28.25,12.2864158290368,8.));
#171874=CARTESIAN_POINT('Origin',(-1.78023751033836E-16,12.2864158290368,
8.));
#171875=CARTESIAN_POINT('Origin',(37.75,12.2864158290368,7.75));
#171876=CARTESIAN_POINT('',(37.75,12.2864158290368,8.));
#171877=CARTESIAN_POINT('',(38.,12.2864158290368,7.75));
#171878=CARTESIAN_POINT('Origin',(38.,12.2864158290368,-1.78023751033836E-16));
#171879=CARTESIAN_POINT('',(38.,12.2864158290368,4.25));
#171880=CARTESIAN_POINT('Origin',(37.75,12.2864158290368,4.25));
#171881=CARTESIAN_POINT('',(37.75,12.2864158290368,4.));
#171882=CARTESIAN_POINT('Origin',(-1.78023751033836E-16,12.2864158290368,
4.));
#171883=CARTESIAN_POINT('',(34.25,12.2864158290368,4.));
#171884=CARTESIAN_POINT('Origin',(34.25,12.2864158290368,4.25));
#171885=CARTESIAN_POINT('',(34.,12.2864158290368,4.25));
#171886=CARTESIAN_POINT('Origin',(34.,12.2864158290368,-1.78023751033836E-16));
#171887=CARTESIAN_POINT('',(34.,12.2864158290368,7.75));
#171888=CARTESIAN_POINT('Origin',(34.25,12.2864158290368,7.75));
#171889=CARTESIAN_POINT('',(34.25,12.2864158290368,8.));
#171890=CARTESIAN_POINT('Origin',(-1.78023751033836E-16,12.2864158290368,
8.));
#171891=CARTESIAN_POINT('Origin',(-1.78023751033836E-16,12.2864158290368,
4.));
#171892=CARTESIAN_POINT('',(42.7191142657048,13.1257661294523,4.01465091399127));
#171893=CARTESIAN_POINT('',(40.25,12.2864158290368,4.));
#171894=CARTESIAN_POINT('Origin',(40.25,12.2864158290368,4.25));
#171895=CARTESIAN_POINT('',(40.,12.2864158290368,4.25));
#171896=CARTESIAN_POINT('Origin',(40.,12.2864158290368,-1.78023751033836E-16));
#171897=CARTESIAN_POINT('',(40.,12.2864158290368,7.75));
#171898=CARTESIAN_POINT('Origin',(40.25,12.2864158290368,7.75));
#171899=CARTESIAN_POINT('',(40.25,12.2864158290368,8.));
#171900=CARTESIAN_POINT('Origin',(-1.78023751033836E-16,12.2864158290368,
8.));
#171901=CARTESIAN_POINT('',(42.2246585485087,12.2864158290368,8.));
#171902=CARTESIAN_POINT('Origin',(25.75,12.2864158290368,7.75));
#171903=CARTESIAN_POINT('',(25.75,12.2864158290368,8.));
#171904=CARTESIAN_POINT('',(26.,12.2864158290368,7.75));
#171905=CARTESIAN_POINT('Origin',(26.,12.2864158290368,-1.78023751033836E-16));
#171906=CARTESIAN_POINT('',(26.,12.2864158290368,4.25));
#171907=CARTESIAN_POINT('Origin',(25.75,12.2864158290368,4.25));
#171908=CARTESIAN_POINT('',(25.75,12.2864158290368,4.));
#171909=CARTESIAN_POINT('Origin',(-1.78023751033836E-16,12.2864158290368,
4.));
#171910=CARTESIAN_POINT('',(22.25,12.2864158290368,4.));
#171911=CARTESIAN_POINT('Origin',(22.25,12.2864158290368,4.25));
#171912=CARTESIAN_POINT('',(22.,12.2864158290368,4.25));
#171913=CARTESIAN_POINT('Origin',(22.,12.2864158290368,-1.78023751033836E-16));
#171914=CARTESIAN_POINT('',(22.,12.2864158290368,7.75));
#171915=CARTESIAN_POINT('Origin',(22.25,12.2864158290368,7.75));
#171916=CARTESIAN_POINT('',(22.25,12.2864158290368,8.));
#171917=CARTESIAN_POINT('Origin',(-1.78023751033836E-16,12.2864158290368,
8.));
#171918=CARTESIAN_POINT('Origin',(19.75,12.2864158290368,7.75));
#171919=CARTESIAN_POINT('',(19.75,12.2864158290368,8.));
#171920=CARTESIAN_POINT('',(20.,12.2864158290368,7.75));
#171921=CARTESIAN_POINT('Origin',(20.,12.2864158290368,-1.78023751033836E-16));
#171922=CARTESIAN_POINT('',(20.,12.2864158290368,4.25));
#171923=CARTESIAN_POINT('Origin',(19.75,12.2864158290368,4.25));
#171924=CARTESIAN_POINT('',(19.75,12.2864158290368,4.));
#171925=CARTESIAN_POINT('Origin',(-1.78023751033836E-16,12.2864158290368,
4.));
#171926=CARTESIAN_POINT('',(16.25,12.2864158290368,4.));
#171927=CARTESIAN_POINT('Origin',(16.25,12.2864158290368,4.25));
#171928=CARTESIAN_POINT('',(16.,12.2864158290368,4.25));
#171929=CARTESIAN_POINT('Origin',(16.,12.2864158290368,-1.78023751033836E-16));
#171930=CARTESIAN_POINT('',(16.,12.2864158290368,7.75));
#171931=CARTESIAN_POINT('Origin',(16.25,12.2864158290368,7.75));
#171932=CARTESIAN_POINT('',(16.25,12.2864158290368,8.));
#171933=CARTESIAN_POINT('Origin',(-1.78023751033836E-16,12.2864158290368,
8.));
#171934=CARTESIAN_POINT('Origin',(13.75,12.2864158290368,7.75));
#171935=CARTESIAN_POINT('',(13.75,12.2864158290368,8.));
#171936=CARTESIAN_POINT('',(14.,12.2864158290368,7.75));
#171937=CARTESIAN_POINT('Origin',(14.,12.2864158290368,-1.78023751033836E-16));
#171938=CARTESIAN_POINT('',(14.,12.2864158290368,4.25));
#171939=CARTESIAN_POINT('Origin',(13.75,12.2864158290368,4.25));
#171940=CARTESIAN_POINT('',(13.75,12.2864158290368,4.));
#171941=CARTESIAN_POINT('Origin',(-1.78023751033836E-16,12.2864158290368,
4.));
#171942=CARTESIAN_POINT('',(10.25,12.2864158290368,4.));
#171943=CARTESIAN_POINT('Origin',(10.25,12.2864158290368,4.25));
#171944=CARTESIAN_POINT('',(10.,12.2864158290368,4.25));
#171945=CARTESIAN_POINT('Origin',(10.,12.2864158290368,-1.78023751033836E-16));
#171946=CARTESIAN_POINT('',(10.,12.2864158290368,7.75));
#171947=CARTESIAN_POINT('Origin',(10.25,12.2864158290368,7.75));
#171948=CARTESIAN_POINT('',(10.25,12.2864158290368,8.));
#171949=CARTESIAN_POINT('Origin',(-1.78023751033836E-16,12.2864158290368,
8.));
#171950=CARTESIAN_POINT('Origin',(13.75,12.2864158290368,13.75));
#171951=CARTESIAN_POINT('',(13.75,12.2864158290368,14.));
#171952=CARTESIAN_POINT('',(14.,12.2864158290368,13.75));
#171953=CARTESIAN_POINT('Origin',(14.,12.2864158290368,-1.78023751033836E-16));
#171954=CARTESIAN_POINT('',(14.,12.2864158290368,10.25));
#171955=CARTESIAN_POINT('Origin',(13.75,12.2864158290368,10.25));
#171956=CARTESIAN_POINT('',(13.75,12.2864158290368,10.));
#171957=CARTESIAN_POINT('Origin',(-1.78023751033836E-16,12.2864158290368,
10.));
#171958=CARTESIAN_POINT('',(10.25,12.2864158290368,10.));
#171959=CARTESIAN_POINT('Origin',(10.25,12.2864158290368,10.25));
#171960=CARTESIAN_POINT('',(10.,12.2864158290368,10.25));
#171961=CARTESIAN_POINT('Origin',(31.75,12.2864158290368,13.75));
#171962=CARTESIAN_POINT('',(31.75,12.2864158290368,14.));
#171963=CARTESIAN_POINT('',(32.,12.2864158290368,13.75));
#171964=CARTESIAN_POINT('Origin',(32.,12.2864158290368,-1.78023751033836E-16));
#171965=CARTESIAN_POINT('',(32.,12.2864158290368,10.25));
#171966=CARTESIAN_POINT('Origin',(31.75,12.2864158290368,10.25));
#171967=CARTESIAN_POINT('',(31.75,12.2864158290368,10.));
#171968=CARTESIAN_POINT('Origin',(-1.78023751033836E-16,12.2864158290368,
10.));
#171969=CARTESIAN_POINT('',(28.25,12.2864158290368,10.));
#171970=CARTESIAN_POINT('Origin',(28.25,12.2864158290368,10.25));
#171971=CARTESIAN_POINT('',(28.,12.2864158290368,10.25));
#171972=CARTESIAN_POINT('Origin',(28.,12.2864158290368,-1.78023751033836E-16));
#171973=CARTESIAN_POINT('',(28.,12.2864158290368,13.75));
#171974=CARTESIAN_POINT('Origin',(28.25,12.2864158290368,13.75));
#171975=CARTESIAN_POINT('',(28.25,12.2864158290368,14.));
#171976=CARTESIAN_POINT('Origin',(-1.78023751033836E-16,12.2864158290368,
14.));
#171977=CARTESIAN_POINT('Origin',(37.75,12.2864158290368,13.75));
#171978=CARTESIAN_POINT('',(37.75,12.2864158290368,14.));
#171979=CARTESIAN_POINT('',(38.,12.2864158290368,13.75));
#171980=CARTESIAN_POINT('Origin',(38.,12.2864158290368,-1.78023751033836E-16));
#171981=CARTESIAN_POINT('',(38.,12.2864158290368,10.25));
#171982=CARTESIAN_POINT('Origin',(37.75,12.2864158290368,10.25));
#171983=CARTESIAN_POINT('',(37.75,12.2864158290368,10.));
#171984=CARTESIAN_POINT('Origin',(-1.78023751033836E-16,12.2864158290368,
10.));
#171985=CARTESIAN_POINT('',(34.25,12.2864158290368,10.));
#171986=CARTESIAN_POINT('Origin',(34.25,12.2864158290368,10.25));
#171987=CARTESIAN_POINT('',(34.,12.2864158290368,10.25));
#171988=CARTESIAN_POINT('Origin',(34.,12.2864158290368,-1.78023751033836E-16));
#171989=CARTESIAN_POINT('',(34.,12.2864158290368,13.75));
#171990=CARTESIAN_POINT('Origin',(34.25,12.2864158290368,13.75));
#171991=CARTESIAN_POINT('',(34.25,12.2864158290368,14.));
#171992=CARTESIAN_POINT('Origin',(-1.78023751033836E-16,12.2864158290368,
14.));
#171993=CARTESIAN_POINT('Origin',(-1.78023751033836E-16,12.2864158290368,
10.));
#171994=CARTESIAN_POINT('',(41.6884058289697,13.1257661294523,10.0146509139913));
#171995=CARTESIAN_POINT('',(40.25,12.2864158290368,10.));
#171996=CARTESIAN_POINT('Origin',(40.25,12.2864158290368,10.25));
#171997=CARTESIAN_POINT('',(40.,12.2864158290368,10.25));
#171998=CARTESIAN_POINT('Origin',(40.,12.2864158290368,-1.78023751033836E-16));
#171999=CARTESIAN_POINT('',(40.,12.2864158290368,13.75));
#172000=CARTESIAN_POINT('Origin',(40.25,12.2864158290368,13.75));
#172001=CARTESIAN_POINT('',(40.25,12.2864158290368,14.));
#172002=CARTESIAN_POINT('Origin',(-1.78023751033836E-16,12.2864158290368,
14.));
#172003=CARTESIAN_POINT('',(40.668431324313,12.2864158290368,14.));
#172004=CARTESIAN_POINT('Origin',(25.75,12.2864158290368,13.75));
#172005=CARTESIAN_POINT('',(25.75,12.2864158290368,14.));
#172006=CARTESIAN_POINT('',(26.,12.2864158290368,13.75));
#172007=CARTESIAN_POINT('Origin',(26.,12.2864158290368,-1.78023751033836E-16));
#172008=CARTESIAN_POINT('',(26.,12.2864158290368,10.25));
#172009=CARTESIAN_POINT('Origin',(25.75,12.2864158290368,10.25));
#172010=CARTESIAN_POINT('',(25.75,12.2864158290368,10.));
#172011=CARTESIAN_POINT('Origin',(-1.78023751033836E-16,12.2864158290368,
10.));
#172012=CARTESIAN_POINT('',(22.25,12.2864158290368,10.));
#172013=CARTESIAN_POINT('Origin',(22.25,12.2864158290368,10.25));
#172014=CARTESIAN_POINT('',(22.,12.2864158290368,10.25));
#172015=CARTESIAN_POINT('Origin',(22.,12.2864158290368,-1.78023751033836E-16));
#172016=CARTESIAN_POINT('',(22.,12.2864158290368,13.75));
#172017=CARTESIAN_POINT('Origin',(22.25,12.2864158290368,13.75));
#172018=CARTESIAN_POINT('',(22.25,12.2864158290368,14.));
#172019=CARTESIAN_POINT('Origin',(-1.78023751033836E-16,12.2864158290368,
14.));
#172020=CARTESIAN_POINT('Origin',(19.75,12.2864158290368,13.75));
#172021=CARTESIAN_POINT('',(19.75,12.2864158290368,14.));
#172022=CARTESIAN_POINT('',(20.,12.2864158290368,13.75));
#172023=CARTESIAN_POINT('Origin',(20.,12.2864158290368,-1.78023751033836E-16));
#172024=CARTESIAN_POINT('',(20.,12.2864158290368,10.25));
#172025=CARTESIAN_POINT('Origin',(19.75,12.2864158290368,10.25));
#172026=CARTESIAN_POINT('',(19.75,12.2864158290368,10.));
#172027=CARTESIAN_POINT('Origin',(-1.78023751033836E-16,12.2864158290368,
10.));
#172028=CARTESIAN_POINT('',(16.25,12.2864158290368,10.));
#172029=CARTESIAN_POINT('Origin',(16.25,12.2864158290368,10.25));
#172030=CARTESIAN_POINT('',(16.,12.2864158290368,10.25));
#172031=CARTESIAN_POINT('Origin',(16.,12.2864158290368,-1.78023751033836E-16));
#172032=CARTESIAN_POINT('',(16.,12.2864158290368,13.75));
#172033=CARTESIAN_POINT('Origin',(16.25,12.2864158290368,13.75));
#172034=CARTESIAN_POINT('',(16.25,12.2864158290368,14.));
#172035=CARTESIAN_POINT('Origin',(-1.78023751033836E-16,12.2864158290368,
14.));
#172036=CARTESIAN_POINT('Origin',(19.75,12.2864158290368,19.75));
#172037=CARTESIAN_POINT('',(19.7500000000001,12.2864158290368,19.9999999999999));
#172038=CARTESIAN_POINT('',(20.,12.2864158290368,19.75));
#172039=CARTESIAN_POINT('Origin',(20.,12.2864158290368,-1.78023751033836E-16));
#172040=CARTESIAN_POINT('',(20.,12.2864158290368,16.25));
#172041=CARTESIAN_POINT('Origin',(19.75,12.2864158290368,16.25));
#172042=CARTESIAN_POINT('',(19.75,12.2864158290368,16.));
#172043=CARTESIAN_POINT('Origin',(-1.78023751033836E-16,12.2864158290368,
16.));
#172044=CARTESIAN_POINT('',(16.25,12.2864158290368,16.));
#172045=CARTESIAN_POINT('Origin',(16.25,12.2864158290368,16.25));
#172046=CARTESIAN_POINT('',(16.0000000000001,12.2864158290368,16.2499999999999));
#172047=CARTESIAN_POINT('Origin',(31.75,12.2864158290368,19.75));
#172048=CARTESIAN_POINT('',(31.75,12.2864158290368,20.));
#172049=CARTESIAN_POINT('',(32.,12.2864158290368,19.75));
#172050=CARTESIAN_POINT('Origin',(32.,12.2864158290368,-1.78023751033836E-16));
#172051=CARTESIAN_POINT('',(32.,12.2864158290368,16.25));
#172052=CARTESIAN_POINT('Origin',(31.75,12.2864158290368,16.25));
#172053=CARTESIAN_POINT('',(31.75,12.2864158290368,16.));
#172054=CARTESIAN_POINT('Origin',(-1.78023751033836E-16,12.2864158290368,
16.));
#172055=CARTESIAN_POINT('',(28.25,12.2864158290368,16.));
#172056=CARTESIAN_POINT('Origin',(28.25,12.2864158290368,16.25));
#172057=CARTESIAN_POINT('',(28.,12.2864158290368,16.25));
#172058=CARTESIAN_POINT('Origin',(28.,12.2864158290368,-1.78023751033836E-16));
#172059=CARTESIAN_POINT('',(28.,12.2864158290368,19.75));
#172060=CARTESIAN_POINT('Origin',(28.25,12.2864158290368,19.75));
#172061=CARTESIAN_POINT('',(28.25,12.2864158290368,20.));
#172062=CARTESIAN_POINT('Origin',(-1.78023751033836E-16,12.2864158290368,
20.));
#172063=CARTESIAN_POINT('Origin',(37.75,12.2864158290368,19.75));
#172064=CARTESIAN_POINT('',(37.75,12.2864158290368,20.));
#172065=CARTESIAN_POINT('',(38.,12.2864158290368,19.75));
#172066=CARTESIAN_POINT('Origin',(38.,12.2864158290368,-1.78023751033836E-16));
#172067=CARTESIAN_POINT('',(38.,12.2864158290368,16.25));
#172068=CARTESIAN_POINT('Origin',(37.75,12.2864158290368,16.25));
#172069=CARTESIAN_POINT('',(37.75,12.2864158290368,16.));
#172070=CARTESIAN_POINT('Origin',(-1.78023751033836E-16,12.2864158290368,
16.));
#172071=CARTESIAN_POINT('',(34.25,12.2864158290368,16.));
#172072=CARTESIAN_POINT('Origin',(34.25,12.2864158290368,16.25));
#172073=CARTESIAN_POINT('',(34.,12.2864158290368,16.25));
#172074=CARTESIAN_POINT('Origin',(34.,12.2864158290368,-1.78023751033836E-16));
#172075=CARTESIAN_POINT('',(34.,12.2864158290368,19.75));
#172076=CARTESIAN_POINT('Origin',(34.25,12.2864158290368,19.75));
#172077=CARTESIAN_POINT('',(34.25,12.2864158290368,20.));
#172078=CARTESIAN_POINT('Origin',(-1.78023751033836E-16,12.2864158290368,
20.));
#172079=CARTESIAN_POINT('Origin',(40.25,12.2864158290368,16.25));
#172080=CARTESIAN_POINT('',(40.0056233547235,12.6085776053825,16.25));
#172081=CARTESIAN_POINT('Ctrl Pts',(40.0793482375844,12.2864158290368,16.0673035961371));
#172082=CARTESIAN_POINT('Ctrl Pts',(40.0782747058016,12.3565480422212,16.0699814850505));
#172083=CARTESIAN_POINT('Ctrl Pts',(40.0771691950577,12.4264119624119,16.0727383729998));
#172084=CARTESIAN_POINT('Ctrl Pts',(40.0733081216185,12.6605955497748,16.0823639222092));
#172085=CARTESIAN_POINT('Ctrl Pts',(40.0701042972907,12.8415528499508,16.0903466182549));
#172086=CARTESIAN_POINT('Ctrl Pts',(40.0641670032532,13.1125431310101,16.1051218719272));
#172087=CARTESIAN_POINT('Ctrl Pts',(40.0620040696594,13.2027803900921,16.1105020462105));
#172088=CARTESIAN_POINT('Ctrl Pts',(40.0581889988431,13.3348895209949,16.1199846721086));
#172089=CARTESIAN_POINT('Ctrl Pts',(40.0568218233459,13.3783799367944,16.1233818656135));
#172090=CARTESIAN_POINT('Ctrl Pts',(40.0537078613425,13.4637404380091,16.1311160166766));
#172091=CARTESIAN_POINT('Ctrl Pts',(40.0520170589853,13.5056250634705,16.1353143091731));
#172092=CARTESIAN_POINT('Ctrl Pts',(40.04899738295,13.5587458168168,16.1428068245726));
#172093=CARTESIAN_POINT('Ctrl Pts',(40.0481580498808,13.5723272371436,16.144889109673));
#172094=CARTESIAN_POINT('Ctrl Pts',(40.0466112547578,13.5924009701689,16.1487253037969));
#172095=CARTESIAN_POINT('Ctrl Pts',(40.0460481486951,13.5990342650081,16.1501216926189));
#172096=CARTESIAN_POINT('Ctrl Pts',(40.0447488346495,13.6118368064949,16.1533431149319));
#172097=CARTESIAN_POINT('Ctrl Pts',(40.044047369121,13.6180310505434,16.1550821001084));
#172098=CARTESIAN_POINT('Ctrl Pts',(40.0425846077462,13.6261759350463,16.1587072305191));
#172099=CARTESIAN_POINT('Ctrl Pts',(40.0419873813803,13.6290832844388,16.1601872218848));
#172100=CARTESIAN_POINT('Ctrl Pts',(40.041027217053,13.6312274149738,16.1625659968001));
#172101=CARTESIAN_POINT('Ctrl Pts',(40.0408308891948,13.6315882691439,16.1630523736058));
#172102=CARTESIAN_POINT('Ctrl Pts',(40.0404073420094,13.6320902696199,16.1641015895469));
#172103=CARTESIAN_POINT('Ctrl Pts',(40.0401798660478,13.6322298701776,16.1646650639708));
#172104=CARTESIAN_POINT('Ctrl Pts',(40.039745975011,13.6322298701776,16.1657397786927));
#172105=CARTESIAN_POINT('Ctrl Pts',(40.0395184754678,13.63209026962,16.1663032435961));
#172106=CARTESIAN_POINT('Ctrl Pts',(40.0390948434797,13.6315882691441,16.1673524253));
#172107=CARTESIAN_POINT('Ctrl Pts',(40.0388984546609,13.631227414974,16.1678387774944));
#172108=CARTESIAN_POINT('Ctrl Pts',(40.0379379280991,13.6290832844389,16.170217406166));
#172109=CARTESIAN_POINT('Ctrl Pts',(40.0373402104567,13.6261759350462,16.1716971991901));
#172110=CARTESIAN_POINT('Ctrl Pts',(40.0358760723054,13.6180310505433,16.1753217737594));
#172111=CARTESIAN_POINT('Ctrl Pts',(40.0351735590818,13.6118368064948,16.1770603359535));
#172112=CARTESIAN_POINT('Ctrl Pts',(40.0338720779076,13.5990342650081,16.1802808833389));
#172113=CARTESIAN_POINT('Ctrl Pts',(40.0333078481952,13.5924009701688,16.1816768185133));
#172114=CARTESIAN_POINT('Ctrl Pts',(40.0317576499592,13.5723272371435,16.1855116387096));
#172115=CARTESIAN_POINT('Ctrl Pts',(40.0309160107074,13.5587458168168,16.1875929927426));
#172116=CARTESIAN_POINT('Ctrl Pts',(40.0278873018887,13.5056250634705,16.1950818613661));
#172117=CARTESIAN_POINT('Ctrl Pts',(40.0261893448128,13.4637404380091,16.1992772653116));
#172118=CARTESIAN_POINT('Ctrl Pts',(40.0230607286739,13.3783799367945,16.2070055001087));
#172119=CARTESIAN_POINT('Ctrl Pts',(40.0216860514209,13.334889520995,16.2103996649545));
#172120=CARTESIAN_POINT('Ctrl Pts',(40.0178480767769,13.2027803900922,16.2198730439656));
#172121=CARTESIAN_POINT('Ctrl Pts',(40.0156693452537,13.1125431310102,16.2252468402029));
#172122=CARTESIAN_POINT('Ctrl Pts',(40.010575554353,12.881913818907,16.2378050170783));
#172123=CARTESIAN_POINT('Ctrl Pts',(40.0079423726228,12.7414340518508,16.2442908457459));
#172124=CARTESIAN_POINT('Ctrl Pts',(40.0056233547235,12.6085776053825,16.25));
#172125=CARTESIAN_POINT('',(40.,12.2864158290368,16.25));
#172126=CARTESIAN_POINT('Origin',(40.,12.2864158290368,-1.78023751033836E-16));
#172127=CARTESIAN_POINT('',(40.,12.2864158290368,16.263837185609));
#172128=CARTESIAN_POINT('Origin',(25.75,12.2864158290368,19.75));
#172129=CARTESIAN_POINT('',(25.75,12.2864158290368,20.));
#172130=CARTESIAN_POINT('',(26.,12.2864158290368,19.75));
#172131=CARTESIAN_POINT('Origin',(26.,12.2864158290368,-1.78023751033836E-16));
#172132=CARTESIAN_POINT('',(26.,12.2864158290368,16.25));
#172133=CARTESIAN_POINT('Origin',(25.75,12.2864158290368,16.25));
#172134=CARTESIAN_POINT('',(25.75,12.2864158290368,16.));
#172135=CARTESIAN_POINT('Origin',(-1.78023751033836E-16,12.2864158290368,
16.));
#172136=CARTESIAN_POINT('',(22.25,12.2864158290368,16.));
#172137=CARTESIAN_POINT('Origin',(22.25,12.2864158290368,16.25));
#172138=CARTESIAN_POINT('',(22.,12.2864158290368,16.25));
#172139=CARTESIAN_POINT('Origin',(22.,12.2864158290368,-1.78023751033836E-16));
#172140=CARTESIAN_POINT('',(22.,12.2864158290368,19.75));
#172141=CARTESIAN_POINT('Origin',(22.25,12.2864158290368,19.75));
#172142=CARTESIAN_POINT('',(22.25,12.2864158290368,20.));
#172143=CARTESIAN_POINT('Origin',(-1.78023751033836E-16,12.2864158290368,
20.));
#172144=CARTESIAN_POINT('Origin',(31.75,12.2864158290368,25.75));
#172145=CARTESIAN_POINT('',(31.75,12.2864158290368,26.));
#172146=CARTESIAN_POINT('',(32.,12.2864158290368,25.75));
#172147=CARTESIAN_POINT('Origin',(32.,12.2864158290368,-1.78023751033836E-16));
#172148=CARTESIAN_POINT('',(32.,12.2864158290368,22.25));
#172149=CARTESIAN_POINT('Origin',(31.75,12.2864158290368,22.25));
#172150=CARTESIAN_POINT('',(31.75,12.2864158290368,22.));
#172151=CARTESIAN_POINT('Origin',(-1.78023751033836E-16,12.2864158290368,
22.));
#172152=CARTESIAN_POINT('',(28.25,12.2864158290368,22.));
#172153=CARTESIAN_POINT('Origin',(28.25,12.2864158290368,22.25));
#172154=CARTESIAN_POINT('',(28.,12.2864158290368,22.25));
#172155=CARTESIAN_POINT('Origin',(28.,12.2864158290368,-1.78023751033836E-16));
#172156=CARTESIAN_POINT('',(28.,12.2864158290368,25.75));
#172157=CARTESIAN_POINT('Origin',(28.25,12.2864158290368,25.75));
#172158=CARTESIAN_POINT('',(28.25,12.2864158290368,26.));
#172159=CARTESIAN_POINT('Origin',(-1.78023751033836E-16,12.2864158290368,
26.));
#172160=CARTESIAN_POINT('Origin',(-1.78023751033836E-16,12.2864158290368,
22.));
#172161=CARTESIAN_POINT('',(36.7140857763057,13.1257661294523,22.0146509139913));
#172162=CARTESIAN_POINT('',(34.25,12.2864158290368,22.));
#172163=CARTESIAN_POINT('Origin',(34.25,12.2864158290368,22.25));
#172164=CARTESIAN_POINT('',(34.,12.2864158290368,22.25));
#172165=CARTESIAN_POINT('Origin',(34.,12.2864158290368,-1.78023751033836E-16));
#172166=CARTESIAN_POINT('',(34.,12.2864158290368,25.75));
#172167=CARTESIAN_POINT('Origin',(34.25,12.2864158290368,25.75));
#172168=CARTESIAN_POINT('',(34.25,12.2864158290368,26.));
#172169=CARTESIAN_POINT('Origin',(-1.78023751033836E-16,12.2864158290368,
26.));
#172170=CARTESIAN_POINT('',(34.3499696790941,12.2864158290368,26.));
#172171=CARTESIAN_POINT('Origin',(25.75,12.2864158290368,25.75));
#172172=CARTESIAN_POINT('',(25.7500000000001,12.2864158290368,25.9999999999999));
#172173=CARTESIAN_POINT('',(26.,12.2864158290368,25.75));
#172174=CARTESIAN_POINT('Origin',(26.,12.2864158290368,-1.78023751033836E-16));
#172175=CARTESIAN_POINT('',(26.,12.2864158290368,22.25));
#172176=CARTESIAN_POINT('Origin',(25.75,12.2864158290368,22.25));
#172177=CARTESIAN_POINT('',(25.75,12.2864158290368,22.));
#172178=CARTESIAN_POINT('Origin',(-1.78023751033836E-16,12.2864158290368,
22.));
#172179=CARTESIAN_POINT('',(22.25,12.2864158290368,22.));
#172180=CARTESIAN_POINT('Origin',(22.25,12.2864158290368,22.25));
#172181=CARTESIAN_POINT('',(22.0000000000001,12.2864158290368,22.2499999999999));
#172182=CARTESIAN_POINT('Origin',(32.,12.2864158290368,-1.78023751033836E-16));
#172183=CARTESIAN_POINT('',(31.9853490860087,13.1257661294523,28.8949819546432));
#172184=CARTESIAN_POINT('',(32.,12.2864158290368,28.25));
#172185=CARTESIAN_POINT('Origin',(31.75,12.2864158290368,28.25));
#172186=CARTESIAN_POINT('',(31.75,12.2864158290368,28.));
#172187=CARTESIAN_POINT('Origin',(-1.78023751033836E-16,12.2864158290368,
28.));
#172188=CARTESIAN_POINT('',(28.25,12.2864158290368,28.));
#172189=CARTESIAN_POINT('Origin',(28.25,12.2864158290368,28.25));
#172190=CARTESIAN_POINT('',(28.0000000000001,12.2864158290368,28.2499999999999));
#172191=CARTESIAN_POINT('Origin',(0.,12.2864158290368,0.));
#172192=CARTESIAN_POINT('',(31.9348557097313,12.2864158290368,29.063334130802));
#172193=CARTESIAN_POINT('',(29.0633341308021,12.2864158290368,31.9348557097312));
#172194=CARTESIAN_POINT('Origin',(0.,12.2864158290368,0.));
#172195=CARTESIAN_POINT('',(36.9278413898934,12.2864158290368,22.3796096990737));
#172196=CARTESIAN_POINT('',(34.5500621903838,12.2864158290368,25.899915108753));
#172197=CARTESIAN_POINT('Origin',(0.,0.985332996396023,0.));
#172198=CARTESIAN_POINT('Origin',(0.,12.2864158290368,0.));
#172199=CARTESIAN_POINT('',(40.9052877038759,12.2864158290368,13.8300339067963));
#172200=CARTESIAN_POINT('',(41.9311566536833,12.2864158290368,10.309728497117));
#172201=CARTESIAN_POINT('Origin',(0.,12.2864158290368,0.));
#172202=CARTESIAN_POINT('',(42.9678785657731,12.2864158290368,4.27478789613867));
#172203=CARTESIAN_POINT('',(42.4705653406402,12.2864158290368,7.79509330581797));
#172204=CARTESIAN_POINT('Origin',(0.,12.2864158290368,0.));
#172205=CARTESIAN_POINT('',(43.1441104028771,12.2864158290368,1.76015270483962));
#172206=CARTESIAN_POINT('',(43.1441104028771,12.2864158290368,-1.76015270483962));
#172207=CARTESIAN_POINT('Origin',(36.9986552188049,12.7,36.998655218805));
#172208=CARTESIAN_POINT('Origin',(37.0504250996816,11.3029999999998,37.0504250996818));
#172209=CARTESIAN_POINT('Origin',(35.67770796681,9.77899999999976,35.6777079668101));
#172210=CARTESIAN_POINT('Ctrl Pts',(31.9131848054086,13.9651164298679,29.0436118330415));
#172211=CARTESIAN_POINT('Ctrl Pts',(31.9499414151586,13.9651164298679,29.0032233727572));
#172212=CARTESIAN_POINT('Ctrl Pts',(31.970698146778,13.9651164298679,28.9498223452792));
#172213=CARTESIAN_POINT('Ctrl Pts',(31.9706981720174,13.9651164298679,28.8949819546432));
#172214=CARTESIAN_POINT('Ctrl Pts',(31.9348557097313,12.2864158290368,29.063334130802));
#172215=CARTESIAN_POINT('Ctrl Pts',(31.9764885429718,12.2864158290368,29.0175876366816));
#172216=CARTESIAN_POINT('Ctrl Pts',(31.9999999712922,12.2864158290368,28.9571016213001));
#172217=CARTESIAN_POINT('Ctrl Pts',(32.,12.2864158290368,28.8949819546432));
#172218=CARTESIAN_POINT('Ctrl Pts',(36.902782259366,13.9651164298679,22.3644229581353));
#172219=CARTESIAN_POINT('Ctrl Pts',(36.9229108936161,13.9651164298679,22.33120917573));
#172220=CARTESIAN_POINT('Ctrl Pts',(36.9340865284417,13.9651164298679,22.2923331086281));
#172221=CARTESIAN_POINT('Ctrl Pts',(36.9353575668884,13.9651164298679,22.2148970119218));
#172222=CARTESIAN_POINT('Ctrl Pts',(36.9255131230132,13.9651164298679,22.1757260685612));
#172223=CARTESIAN_POINT('Ctrl Pts',(36.887247155596,13.9651164298679,22.1077375132975));
#172224=CARTESIAN_POINT('Ctrl Pts',(36.8590943157985,13.9651164298679,22.0791716683468));
#172225=CARTESIAN_POINT('Ctrl Pts',(36.7921367646116,13.9651164298679,22.0399505487758));
#172226=CARTESIAN_POINT('Ctrl Pts',(36.7532188988514,13.9651164298679,22.0293018538863));
#172227=CARTESIAN_POINT('Ctrl Pts',(36.7140857763057,13.9651164298679,22.0293018279825));
#172228=CARTESIAN_POINT('Ctrl Pts',(36.9278413898934,12.2864158290368,22.3796096990737));
#172229=CARTESIAN_POINT('Ctrl Pts',(36.9506411971848,12.2864158290367,22.3419882773306));
#172230=CARTESIAN_POINT('Ctrl Pts',(36.9633000574054,12.2864158290368,22.2979530583092));
#172231=CARTESIAN_POINT('Ctrl Pts',(36.9647398008015,12.2864158290368,22.2102388654265));
#172232=CARTESIAN_POINT('Ctrl Pts',(36.9535886975365,12.2864158290368,22.1658677743321));
#172233=CARTESIAN_POINT('Ctrl Pts',(36.9102418725233,12.2864158290368,22.088851872103));
#172234=CARTESIAN_POINT('Ctrl Pts',(36.8783504274685,12.2864158290368,22.0564924152445));
#172235=CARTESIAN_POINT('Ctrl Pts',(36.8025009076982,12.2864158290368,22.0120627276042));
#172236=CARTESIAN_POINT('Ctrl Pts',(36.7584147748598,12.2864158290368,22.0000000294023));
#172237=CARTESIAN_POINT('Ctrl Pts',(36.7140857763057,12.2864158290368,22.));
#172238=CARTESIAN_POINT('Ctrl Pts',(34.3499700010595,13.9651164298679,25.9706981720175));
#172239=CARTESIAN_POINT('Ctrl Pts',(34.4187861304546,13.9651164298679,25.9706979880732));
#172240=CARTESIAN_POINT('Ctrl Pts',(34.4851102672943,13.9651164298679,25.937708056334));
#172241=CARTESIAN_POINT('Ctrl Pts',(34.5266166142122,13.9651164298679,25.8823394983482));
#172242=CARTESIAN_POINT('Ctrl Pts',(34.3499700010595,12.2864158290368,26.));
#172243=CARTESIAN_POINT('Ctrl Pts',(34.427922607943,12.2864158290368,25.9999997915583));
#172244=CARTESIAN_POINT('Ctrl Pts',(34.503048351318,12.2864158290368,25.9626305406764));
#172245=CARTESIAN_POINT('Ctrl Pts',(34.5500621903838,12.2864158290368,25.899915108753));
#172246=CARTESIAN_POINT('Ctrl Pts',(40.6684318962847,13.9651164298679,13.9706981720175));
#172247=CARTESIAN_POINT('Ctrl Pts',(40.7143553275644,13.9651164298681,13.9706980493035));
#172248=CARTESIAN_POINT('Ctrl Pts',(40.7596862536608,13.9651164298679,13.9561085301855));
#172249=CARTESIAN_POINT('Ctrl Pts',(40.8342179533944,13.9651164298679,13.9027205260881));
#172250=CARTESIAN_POINT('Ctrl Pts',(40.8627457625389,13.9651164298679,13.8643746603699));
#172251=CARTESIAN_POINT('Ctrl Pts',(40.8775294893371,13.9651164298679,13.8206488842285));
#172252=CARTESIAN_POINT('Ctrl Pts',(40.6684318962847,12.2864158290368,14.));
#172253=CARTESIAN_POINT('Ctrl Pts',(40.7204534177382,12.2864158290369,13.999999860968));
#172254=CARTESIAN_POINT('Ctrl Pts',(40.7718027191552,12.2864158290368,13.9834730289839));
#172255=CARTESIAN_POINT('Ctrl Pts',(40.8562280414979,12.2864158290368,13.92299809727));
#172256=CARTESIAN_POINT('Ctrl Pts',(40.8885419350417,12.2864158290368,13.8795628077707));
#172257=CARTESIAN_POINT('Ctrl Pts',(40.905287703878,12.2864158290368,13.8300339067976));
#172258=CARTESIAN_POINT('Ctrl Pts',(41.9027022873245,13.9651164298679,10.3027323440145));
#172259=CARTESIAN_POINT('Ctrl Pts',(41.9186760059021,13.9651164298679,10.2377641729669));
#172260=CARTESIAN_POINT('Ctrl Pts',(41.9031293119939,13.9651164298679,10.1663047682508));
#172261=CARTESIAN_POINT('Ctrl Pts',(41.8212667500848,13.9651164298679,10.0616797048923));
#172262=CARTESIAN_POINT('Ctrl Pts',(41.7556158681867,13.9651164298679,10.0293018875526));
#172263=CARTESIAN_POINT('Ctrl Pts',(41.6884058289697,13.9651164298679,10.0293018279825));
#172264=CARTESIAN_POINT('Ctrl Pts',(41.9311566536833,12.2864158290368,10.309728497117));
#172265=CARTESIAN_POINT('Ctrl Pts',(41.9492503311142,12.2864158290368,10.2361380476238));
#172266=CARTESIAN_POINT('Ctrl Pts',(41.9316408283577,12.2864158290368,10.1551935604058));
#172267=CARTESIAN_POINT('Ctrl Pts',(41.838909760766,12.2864158290368,10.0366779216436));
#172268=CARTESIAN_POINT('Ctrl Pts',(41.7645408613858,12.2864158290368,10.0000000680338));
#172269=CARTESIAN_POINT('Ctrl Pts',(41.6884058289697,12.2864158290368,10.));
#172270=CARTESIAN_POINT('Ctrl Pts',(42.9387206828063,13.9651164298679,4.27188703695401));
#172271=CARTESIAN_POINT('Ctrl Pts',(42.944807251327,13.9651164298679,4.21070645264771));
#172272=CARTESIAN_POINT('Ctrl Pts',(42.9237511284715,13.9651164298679,4.14722789953976));
#172273=CARTESIAN_POINT('Ctrl Pts',(42.8417116813899,13.9651164298679,4.05657837554767));
#172274=CARTESIAN_POINT('Ctrl Pts',(42.780701491539,13.9651164298679,4.02930198388734));
#172275=CARTESIAN_POINT('Ctrl Pts',(42.7191142657048,13.9651164298679,4.02930182798254));
#172276=CARTESIAN_POINT('Ctrl Pts',(42.9678785657731,12.2864158290368,4.27478789613869));
#172277=CARTESIAN_POINT('Ctrl Pts',(42.9747729370317,12.2864158290368,4.20548749139673));
#172278=CARTESIAN_POINT('Ctrl Pts',(42.9509225178878,12.2864158290368,4.13358319687088));
#172279=CARTESIAN_POINT('Ctrl Pts',(42.8579914613632,12.2864158290368,4.03089898418831));
#172280=CARTESIAN_POINT('Ctrl Pts',(42.7888799353852,12.2864158290368,4.00000017659962));
#172281=CARTESIAN_POINT('Ctrl Pts',(42.7191142657048,12.2864158290368,4.));
#172282=CARTESIAN_POINT('Ctrl Pts',(42.2246587886425,13.9651164298679,7.97069817201746));
#172283=CARTESIAN_POINT('Ctrl Pts',(42.2760024589037,13.9651164298679,7.97069803484342));
#172284=CARTESIAN_POINT('Ctrl Pts',(42.3264320674071,13.9651164298679,7.95246573748483));
#172285=CARTESIAN_POINT('Ctrl Pts',(42.4054379652168,13.9651164298679,7.88663227409805));
#172286=CARTESIAN_POINT('Ctrl Pts',(42.4324354338316,13.9651164298679,7.8405251114426));
#172287=CARTESIAN_POINT('Ctrl Pts',(42.4417449330457,13.9651164298679,7.78980357716687));
#172288=CARTESIAN_POINT('Ctrl Pts',(42.2246587886425,12.2864158290368,8.));
#172289=CARTESIAN_POINT('Ctrl Pts',(42.2828205030766,12.2864158290368,7.99999984459623));
#172290=CARTESIAN_POINT('Ctrl Pts',(42.3399458254619,12.2864158290368,7.97934638688388));
#172291=CARTESIAN_POINT('Ctrl Pts',(42.4294397982628,12.2864158290368,7.9047734962375));
#172292=CARTESIAN_POINT('Ctrl Pts',(42.460020288206,12.2864158290368,7.85254658294873));
#172293=CARTESIAN_POINT('Ctrl Pts',(42.4705653406402,12.2864158290368,7.79509330581798));
#172294=CARTESIAN_POINT('Ctrl Pts',(42.8943150864052,13.9651164298679,1.97069817201746));
#172295=CARTESIAN_POINT('Ctrl Pts',(42.9505876943552,13.9651164298679,1.97069802170299));
#172296=CARTESIAN_POINT('Ctrl Pts',(43.0066025021277,13.9651164298679,1.94811497989962));
#172297=CARTESIAN_POINT('Ctrl Pts',(43.087623624048,13.9651164298679,1.87036492378278));
#172298=CARTESIAN_POINT('Ctrl Pts',(43.1125156264926,13.9651164298679,1.81575705940251));
#172299=CARTESIAN_POINT('Ctrl Pts',(43.1148329294755,13.9651164298679,1.75895827010645));
#172300=CARTESIAN_POINT('Ctrl Pts',(42.8943150864052,12.2864158290368,2.));
#172301=CARTESIAN_POINT('Ctrl Pts',(42.9580603817067,12.2864158290368,1.9999998297209));
#172302=CARTESIAN_POINT('Ctrl Pts',(43.0215128426885,12.2864158290368,1.97441776392027));
#172303=CARTESIAN_POINT('Ctrl Pts',(43.1132899987123,12.2864158290368,1.88634592712818));
#172304=CARTESIAN_POINT('Ctrl Pts',(43.1414855467453,12.2864158290368,1.82448984655272));
#172305=CARTESIAN_POINT('Ctrl Pts',(43.1441104028771,12.2864158290368,1.76015270483966));
#172306=CARTESIAN_POINT('Origin',(1.75,12.2864158290368,-1.75));
#172307=CARTESIAN_POINT('',(1.74999999999998,12.2864158290368,-2.00000000000002));
#172308=CARTESIAN_POINT('Origin',(7.75,12.2864158290368,-1.75));
#172309=CARTESIAN_POINT('',(7.75,12.2864158290368,-2.));
#172310=CARTESIAN_POINT('Origin',(4.25,12.2864158290368,-1.75));
#172311=CARTESIAN_POINT('',(4.25,12.2864158290368,-2.));
#172312=CARTESIAN_POINT('Origin',(-1.78023751033836E-16,12.2864158290368,
-2.));
#172313=CARTESIAN_POINT('Origin',(40.25,12.2864158290368,-1.75));
#172314=CARTESIAN_POINT('',(40.25,12.2864158290368,-2.));
#172315=CARTESIAN_POINT('Origin',(-1.78023751033836E-16,12.2864158290368,
-2.));
#172316=CARTESIAN_POINT('Ctrl Pts',(42.8953043480232,13.685332956652,-1.97557953310508));
#172317=CARTESIAN_POINT('Ctrl Pts',(42.8950103058249,13.2190272474469,-1.98372036445426));
#172318=CARTESIAN_POINT('Ctrl Pts',(42.8946805520389,12.7527215382419,-1.99186060259318));
#172319=CARTESIAN_POINT('Ctrl Pts',(42.8943150864052,12.2864158290368,-2.));
#172320=CARTESIAN_POINT('Origin',(37.75,12.2864158290368,-1.75));
#172321=CARTESIAN_POINT('',(37.75,12.2864158290368,-2.));
#172322=CARTESIAN_POINT('Origin',(34.25,12.2864158290368,-1.75));
#172323=CARTESIAN_POINT('',(34.25,12.2864158290368,-2.));
#172324=CARTESIAN_POINT('Origin',(-1.78023751033836E-16,12.2864158290368,
-2.));
#172325=CARTESIAN_POINT('Origin',(31.75,12.2864158290368,-1.75));
#172326=CARTESIAN_POINT('',(31.75,12.2864158290368,-2.));
#172327=CARTESIAN_POINT('Origin',(28.25,12.2864158290368,-1.75));
#172328=CARTESIAN_POINT('',(28.25,12.2864158290368,-2.));
#172329=CARTESIAN_POINT('Origin',(-1.78023751033836E-16,12.2864158290368,
-2.));
#172330=CARTESIAN_POINT('Origin',(25.75,12.2864158290368,-1.75));
#172331=CARTESIAN_POINT('',(25.75,12.2864158290368,-2.));
#172332=CARTESIAN_POINT('Origin',(22.25,12.2864158290368,-1.75));
#172333=CARTESIAN_POINT('',(22.25,12.2864158290368,-2.));
#172334=CARTESIAN_POINT('Origin',(-1.78023751033836E-16,12.2864158290368,
-2.));
#172335=CARTESIAN_POINT('Origin',(19.75,12.2864158290368,-1.75));
#172336=CARTESIAN_POINT('',(19.75,12.2864158290368,-2.));
#172337=CARTESIAN_POINT('Origin',(16.25,12.2864158290368,-1.75));
#172338=CARTESIAN_POINT('',(16.25,12.2864158290368,-2.));
#172339=CARTESIAN_POINT('Origin',(-1.78023751033836E-16,12.2864158290368,
-2.));
#172340=CARTESIAN_POINT('Origin',(13.75,12.2864158290368,-1.75));
#172341=CARTESIAN_POINT('',(13.75,12.2864158290368,-2.));
#172342=CARTESIAN_POINT('Origin',(10.25,12.2864158290368,-1.75));
#172343=CARTESIAN_POINT('',(10.25,12.2864158290368,-2.));
#172344=CARTESIAN_POINT('Origin',(-1.78023751033836E-16,12.2864158290368,
-2.));
#172345=CARTESIAN_POINT('Origin',(7.75,12.2864158290368,-7.75));
#172346=CARTESIAN_POINT('',(7.74999999999991,12.2864158290368,-8.00000000000008));
#172347=CARTESIAN_POINT('',(8.,12.2864158290368,-7.75));
#172348=CARTESIAN_POINT('Origin',(8.,12.2864158290368,1.78023751033836E-16));
#172349=CARTESIAN_POINT('',(8.,12.2864158290368,-4.25));
#172350=CARTESIAN_POINT('Origin',(7.75,12.2864158290368,-4.25));
#172351=CARTESIAN_POINT('',(7.75,12.2864158290368,-4.));
#172352=CARTESIAN_POINT('Origin',(-1.78023751033836E-16,12.2864158290368,
-4.));
#172353=CARTESIAN_POINT('',(4.25,12.2864158290368,-4.));
#172354=CARTESIAN_POINT('Origin',(4.25,12.2864158290368,-4.25));
#172355=CARTESIAN_POINT('',(3.99999999999996,12.2864158290368,-4.25000000000004));
#172356=CARTESIAN_POINT('Origin',(31.75,12.2864158290368,-7.75));
#172357=CARTESIAN_POINT('',(32.,12.2864158290368,-7.75));
#172358=CARTESIAN_POINT('',(31.75,12.2864158290368,-8.));
#172359=CARTESIAN_POINT('Origin',(32.,12.2864158290368,1.78023751033836E-16));
#172360=CARTESIAN_POINT('',(32.,12.2864158290368,-4.25));
#172361=CARTESIAN_POINT('Origin',(31.75,12.2864158290368,-4.25));
#172362=CARTESIAN_POINT('',(31.75,12.2864158290368,-4.));
#172363=CARTESIAN_POINT('Origin',(-1.78023751033836E-16,12.2864158290368,
-4.));
#172364=CARTESIAN_POINT('',(28.25,12.2864158290368,-4.));
#172365=CARTESIAN_POINT('Origin',(28.25,12.2864158290368,-4.25));
#172366=CARTESIAN_POINT('',(28.,12.2864158290368,-4.25));
#172367=CARTESIAN_POINT('Origin',(28.,12.2864158290368,1.78023751033836E-16));
#172368=CARTESIAN_POINT('',(28.,12.2864158290368,-7.75));
#172369=CARTESIAN_POINT('Origin',(28.25,12.2864158290368,-7.75));
#172370=CARTESIAN_POINT('',(28.25,12.2864158290368,-8.));
#172371=CARTESIAN_POINT('Origin',(-1.78023751033836E-16,12.2864158290368,
-8.));
#172372=CARTESIAN_POINT('Origin',(37.75,12.2864158290368,-7.75));
#172373=CARTESIAN_POINT('',(38.,12.2864158290368,-7.75));
#172374=CARTESIAN_POINT('',(37.75,12.2864158290368,-8.));
#172375=CARTESIAN_POINT('Origin',(38.,12.2864158290368,1.78023751033836E-16));
#172376=CARTESIAN_POINT('',(38.,12.2864158290368,-4.25));
#172377=CARTESIAN_POINT('Origin',(37.75,12.2864158290368,-4.25));
#172378=CARTESIAN_POINT('',(37.75,12.2864158290368,-4.));
#172379=CARTESIAN_POINT('Origin',(-1.78023751033836E-16,12.2864158290368,
-4.));
#172380=CARTESIAN_POINT('',(34.25,12.2864158290368,-4.));
#172381=CARTESIAN_POINT('Origin',(34.25,12.2864158290368,-4.25));
#172382=CARTESIAN_POINT('',(34.,12.2864158290368,-4.25));
#172383=CARTESIAN_POINT('Origin',(34.,12.2864158290368,1.78023751033836E-16));
#172384=CARTESIAN_POINT('',(34.,12.2864158290368,-7.75));
#172385=CARTESIAN_POINT('Origin',(34.25,12.2864158290368,-7.75));
#172386=CARTESIAN_POINT('',(34.25,12.2864158290368,-8.));
#172387=CARTESIAN_POINT('Origin',(-1.78023751033836E-16,12.2864158290368,
-8.));
#172388=CARTESIAN_POINT('Origin',(-1.78023751033836E-16,12.2864158290368,
-4.));
#172389=CARTESIAN_POINT('',(40.25,12.2864158290368,-4.));
#172390=CARTESIAN_POINT('',(42.7191142657048,13.1257661294523,-4.01465091399127));
#172391=CARTESIAN_POINT('Origin',(40.25,12.2864158290368,-4.25));
#172392=CARTESIAN_POINT('',(40.,12.2864158290368,-4.25));
#172393=CARTESIAN_POINT('Origin',(40.,12.2864158290368,1.78023751033836E-16));
#172394=CARTESIAN_POINT('',(40.,12.2864158290368,-7.75));
#172395=CARTESIAN_POINT('Origin',(40.25,12.2864158290368,-7.75));
#172396=CARTESIAN_POINT('',(40.25,12.2864158290368,-8.));
#172397=CARTESIAN_POINT('Origin',(-1.78023751033836E-16,12.2864158290368,
-8.));
#172398=CARTESIAN_POINT('',(42.2246585485087,12.2864158290368,-8.));
#172399=CARTESIAN_POINT('Origin',(25.75,12.2864158290368,-7.75));
#172400=CARTESIAN_POINT('',(26.,12.2864158290368,-7.75));
#172401=CARTESIAN_POINT('',(25.75,12.2864158290368,-8.));
#172402=CARTESIAN_POINT('Origin',(26.,12.2864158290368,1.78023751033836E-16));
#172403=CARTESIAN_POINT('',(26.,12.2864158290368,-4.25));
#172404=CARTESIAN_POINT('Origin',(25.75,12.2864158290368,-4.25));
#172405=CARTESIAN_POINT('',(25.75,12.2864158290368,-4.));
#172406=CARTESIAN_POINT('Origin',(-1.78023751033836E-16,12.2864158290368,
-4.));
#172407=CARTESIAN_POINT('',(22.25,12.2864158290368,-4.));
#172408=CARTESIAN_POINT('Origin',(22.25,12.2864158290368,-4.25));
#172409=CARTESIAN_POINT('',(22.,12.2864158290368,-4.25));
#172410=CARTESIAN_POINT('Origin',(22.,12.2864158290368,1.78023751033836E-16));
#172411=CARTESIAN_POINT('',(22.,12.2864158290368,-7.75));
#172412=CARTESIAN_POINT('Origin',(22.25,12.2864158290368,-7.75));
#172413=CARTESIAN_POINT('',(22.25,12.2864158290368,-8.));
#172414=CARTESIAN_POINT('Origin',(-1.78023751033836E-16,12.2864158290368,
-8.));
#172415=CARTESIAN_POINT('Origin',(19.75,12.2864158290368,-7.75));
#172416=CARTESIAN_POINT('',(20.,12.2864158290368,-7.75));
#172417=CARTESIAN_POINT('',(19.75,12.2864158290368,-8.));
#172418=CARTESIAN_POINT('Origin',(20.,12.2864158290368,1.78023751033836E-16));
#172419=CARTESIAN_POINT('',(20.,12.2864158290368,-4.25));
#172420=CARTESIAN_POINT('Origin',(19.75,12.2864158290368,-4.25));
#172421=CARTESIAN_POINT('',(19.75,12.2864158290368,-4.));
#172422=CARTESIAN_POINT('Origin',(-1.78023751033836E-16,12.2864158290368,
-4.));
#172423=CARTESIAN_POINT('',(16.25,12.2864158290368,-4.));
#172424=CARTESIAN_POINT('Origin',(16.25,12.2864158290368,-4.25));
#172425=CARTESIAN_POINT('',(16.,12.2864158290368,-4.25));
#172426=CARTESIAN_POINT('Origin',(16.,12.2864158290368,1.78023751033836E-16));
#172427=CARTESIAN_POINT('',(16.,12.2864158290368,-7.75));
#172428=CARTESIAN_POINT('Origin',(16.25,12.2864158290368,-7.75));
#172429=CARTESIAN_POINT('',(16.25,12.2864158290368,-8.));
#172430=CARTESIAN_POINT('Origin',(-1.78023751033836E-16,12.2864158290368,
-8.));
#172431=CARTESIAN_POINT('Origin',(13.75,12.2864158290368,-7.75));
#172432=CARTESIAN_POINT('',(14.,12.2864158290368,-7.75));
#172433=CARTESIAN_POINT('',(13.75,12.2864158290368,-8.));
#172434=CARTESIAN_POINT('Origin',(14.,12.2864158290368,1.78023751033836E-16));
#172435=CARTESIAN_POINT('',(14.,12.2864158290368,-4.25));
#172436=CARTESIAN_POINT('Origin',(13.75,12.2864158290368,-4.25));
#172437=CARTESIAN_POINT('',(13.75,12.2864158290368,-4.));
#172438=CARTESIAN_POINT('Origin',(-1.78023751033836E-16,12.2864158290368,
-4.));
#172439=CARTESIAN_POINT('',(10.25,12.2864158290368,-4.));
#172440=CARTESIAN_POINT('Origin',(10.25,12.2864158290368,-4.25));
#172441=CARTESIAN_POINT('',(10.,12.2864158290368,-4.25));
#172442=CARTESIAN_POINT('Origin',(10.,12.2864158290368,1.78023751033836E-16));
#172443=CARTESIAN_POINT('',(10.,12.2864158290368,-7.75));
#172444=CARTESIAN_POINT('Origin',(10.25,12.2864158290368,-7.75));
#172445=CARTESIAN_POINT('',(10.25,12.2864158290368,-8.));
#172446=CARTESIAN_POINT('Origin',(-1.78023751033836E-16,12.2864158290368,
-8.));
#172447=CARTESIAN_POINT('Origin',(13.75,12.2864158290368,-13.75));
#172448=CARTESIAN_POINT('',(13.7499999999999,12.2864158290368,-14.0000000000001));
#172449=CARTESIAN_POINT('',(14.,12.2864158290368,-13.75));
#172450=CARTESIAN_POINT('Origin',(14.,12.2864158290368,1.78023751033836E-16));
#172451=CARTESIAN_POINT('',(14.,12.2864158290368,-10.25));
#172452=CARTESIAN_POINT('Origin',(13.75,12.2864158290368,-10.25));
#172453=CARTESIAN_POINT('',(13.75,12.2864158290368,-10.));
#172454=CARTESIAN_POINT('Origin',(-1.78023751033836E-16,12.2864158290368,
-10.));
#172455=CARTESIAN_POINT('',(10.25,12.2864158290368,-10.));
#172456=CARTESIAN_POINT('Origin',(10.25,12.2864158290368,-10.25));
#172457=CARTESIAN_POINT('',(9.99999999999989,12.2864158290368,-10.2500000000001));
#172458=CARTESIAN_POINT('Origin',(31.75,12.2864158290368,-13.75));
#172459=CARTESIAN_POINT('',(32.,12.2864158290368,-13.75));
#172460=CARTESIAN_POINT('',(31.75,12.2864158290368,-14.));
#172461=CARTESIAN_POINT('Origin',(32.,12.2864158290368,1.78023751033836E-16));
#172462=CARTESIAN_POINT('',(32.,12.2864158290368,-10.25));
#172463=CARTESIAN_POINT('Origin',(31.75,12.2864158290368,-10.25));
#172464=CARTESIAN_POINT('',(31.75,12.2864158290368,-10.));
#172465=CARTESIAN_POINT('Origin',(-1.78023751033836E-16,12.2864158290368,
-10.));
#172466=CARTESIAN_POINT('',(28.25,12.2864158290368,-10.));
#172467=CARTESIAN_POINT('Origin',(28.25,12.2864158290368,-10.25));
#172468=CARTESIAN_POINT('',(28.,12.2864158290368,-10.25));
#172469=CARTESIAN_POINT('Origin',(28.,12.2864158290368,1.78023751033836E-16));
#172470=CARTESIAN_POINT('',(28.,12.2864158290368,-13.75));
#172471=CARTESIAN_POINT('Origin',(28.25,12.2864158290368,-13.75));
#172472=CARTESIAN_POINT('',(28.25,12.2864158290368,-14.));
#172473=CARTESIAN_POINT('Origin',(-1.78023751033836E-16,12.2864158290368,
-14.));
#172474=CARTESIAN_POINT('Origin',(37.75,12.2864158290368,-13.75));
#172475=CARTESIAN_POINT('',(38.,12.2864158290368,-13.75));
#172476=CARTESIAN_POINT('',(37.75,12.2864158290368,-14.));
#172477=CARTESIAN_POINT('Origin',(38.,12.2864158290368,1.78023751033836E-16));
#172478=CARTESIAN_POINT('',(38.,12.2864158290368,-10.25));
#172479=CARTESIAN_POINT('Origin',(37.75,12.2864158290368,-10.25));
#172480=CARTESIAN_POINT('',(37.75,12.2864158290368,-10.));
#172481=CARTESIAN_POINT('Origin',(-1.78023751033836E-16,12.2864158290368,
-10.));
#172482=CARTESIAN_POINT('',(34.25,12.2864158290368,-10.));
#172483=CARTESIAN_POINT('Origin',(34.25,12.2864158290368,-10.25));
#172484=CARTESIAN_POINT('',(34.,12.2864158290368,-10.25));
#172485=CARTESIAN_POINT('Origin',(34.,12.2864158290368,1.78023751033836E-16));
#172486=CARTESIAN_POINT('',(34.,12.2864158290368,-13.75));
#172487=CARTESIAN_POINT('Origin',(34.25,12.2864158290368,-13.75));
#172488=CARTESIAN_POINT('',(34.25,12.2864158290368,-14.));
#172489=CARTESIAN_POINT('Origin',(-1.78023751033836E-16,12.2864158290368,
-14.));
#172490=CARTESIAN_POINT('Origin',(-1.78023751033836E-16,12.2864158290368,
-10.));
#172491=CARTESIAN_POINT('',(40.25,12.2864158290368,-10.));
#172492=CARTESIAN_POINT('',(41.6884058289697,13.1257661294523,-10.0146509139913));
#172493=CARTESIAN_POINT('Origin',(40.25,12.2864158290368,-10.25));
#172494=CARTESIAN_POINT('',(40.,12.2864158290368,-10.25));
#172495=CARTESIAN_POINT('Origin',(40.,12.2864158290368,1.78023751033836E-16));
#172496=CARTESIAN_POINT('',(40.,12.2864158290368,-13.75));
#172497=CARTESIAN_POINT('Origin',(40.25,12.2864158290368,-13.75));
#172498=CARTESIAN_POINT('',(40.25,12.2864158290368,-14.));
#172499=CARTESIAN_POINT('Origin',(-1.78023751033836E-16,12.2864158290368,
-14.));
#172500=CARTESIAN_POINT('',(40.668431324313,12.2864158290368,-14.));
#172501=CARTESIAN_POINT('Origin',(25.75,12.2864158290368,-13.75));
#172502=CARTESIAN_POINT('',(26.,12.2864158290368,-13.75));
#172503=CARTESIAN_POINT('',(25.75,12.2864158290368,-14.));
#172504=CARTESIAN_POINT('Origin',(26.,12.2864158290368,1.78023751033836E-16));
#172505=CARTESIAN_POINT('',(26.,12.2864158290368,-10.25));
#172506=CARTESIAN_POINT('Origin',(25.75,12.2864158290368,-10.25));
#172507=CARTESIAN_POINT('',(25.75,12.2864158290368,-10.));
#172508=CARTESIAN_POINT('Origin',(-1.78023751033836E-16,12.2864158290368,
-10.));
#172509=CARTESIAN_POINT('',(22.25,12.2864158290368,-10.));
#172510=CARTESIAN_POINT('Origin',(22.25,12.2864158290368,-10.25));
#172511=CARTESIAN_POINT('',(22.,12.2864158290368,-10.25));
#172512=CARTESIAN_POINT('Origin',(22.,12.2864158290368,1.78023751033836E-16));
#172513=CARTESIAN_POINT('',(22.,12.2864158290368,-13.75));
#172514=CARTESIAN_POINT('Origin',(22.25,12.2864158290368,-13.75));
#172515=CARTESIAN_POINT('',(22.25,12.2864158290368,-14.));
#172516=CARTESIAN_POINT('Origin',(-1.78023751033836E-16,12.2864158290368,
-14.));
#172517=CARTESIAN_POINT('Origin',(19.75,12.2864158290368,-13.75));
#172518=CARTESIAN_POINT('',(20.,12.2864158290368,-13.75));
#172519=CARTESIAN_POINT('',(19.75,12.2864158290368,-14.));
#172520=CARTESIAN_POINT('Origin',(20.,12.2864158290368,1.78023751033836E-16));
#172521=CARTESIAN_POINT('',(20.,12.2864158290368,-10.25));
#172522=CARTESIAN_POINT('Origin',(19.75,12.2864158290368,-10.25));
#172523=CARTESIAN_POINT('',(19.75,12.2864158290368,-10.));
#172524=CARTESIAN_POINT('Origin',(-1.78023751033836E-16,12.2864158290368,
-10.));
#172525=CARTESIAN_POINT('',(16.25,12.2864158290368,-10.));
#172526=CARTESIAN_POINT('Origin',(16.25,12.2864158290368,-10.25));
#172527=CARTESIAN_POINT('',(16.,12.2864158290368,-10.25));
#172528=CARTESIAN_POINT('Origin',(16.,12.2864158290368,1.78023751033836E-16));
#172529=CARTESIAN_POINT('',(16.,12.2864158290368,-13.75));
#172530=CARTESIAN_POINT('Origin',(16.25,12.2864158290368,-13.75));
#172531=CARTESIAN_POINT('',(16.25,12.2864158290368,-14.));
#172532=CARTESIAN_POINT('Origin',(-1.78023751033836E-16,12.2864158290368,
-14.));
#172533=CARTESIAN_POINT('Origin',(19.75,12.2864158290368,-19.75));
#172534=CARTESIAN_POINT('',(19.7499999999998,12.2864158290368,-20.0000000000002));
#172535=CARTESIAN_POINT('',(20.,12.2864158290368,-19.75));
#172536=CARTESIAN_POINT('Origin',(20.,12.2864158290368,1.78023751033836E-16));
#172537=CARTESIAN_POINT('',(20.,12.2864158290368,-16.25));
#172538=CARTESIAN_POINT('Origin',(19.75,12.2864158290368,-16.25));
#172539=CARTESIAN_POINT('',(19.75,12.2864158290368,-16.));
#172540=CARTESIAN_POINT('Origin',(-1.78023751033836E-16,12.2864158290368,
-16.));
#172541=CARTESIAN_POINT('',(16.25,12.2864158290368,-16.));
#172542=CARTESIAN_POINT('Origin',(16.25,12.2864158290368,-16.25));
#172543=CARTESIAN_POINT('',(15.9999999999998,12.2864158290368,-16.2500000000002));
#172544=CARTESIAN_POINT('Origin',(31.75,12.2864158290368,-19.75));
#172545=CARTESIAN_POINT('',(32.,12.2864158290368,-19.75));
#172546=CARTESIAN_POINT('',(31.75,12.2864158290368,-20.));
#172547=CARTESIAN_POINT('Origin',(32.,12.2864158290368,1.78023751033836E-16));
#172548=CARTESIAN_POINT('',(32.,12.2864158290368,-16.25));
#172549=CARTESIAN_POINT('Origin',(31.75,12.2864158290368,-16.25));
#172550=CARTESIAN_POINT('',(31.75,12.2864158290368,-16.));
#172551=CARTESIAN_POINT('Origin',(-1.78023751033836E-16,12.2864158290368,
-16.));
#172552=CARTESIAN_POINT('',(28.25,12.2864158290368,-16.));
#172553=CARTESIAN_POINT('Origin',(28.25,12.2864158290368,-16.25));
#172554=CARTESIAN_POINT('',(28.,12.2864158290368,-16.25));
#172555=CARTESIAN_POINT('Origin',(28.,12.2864158290368,1.78023751033836E-16));
#172556=CARTESIAN_POINT('',(28.,12.2864158290368,-19.75));
#172557=CARTESIAN_POINT('Origin',(28.25,12.2864158290368,-19.75));
#172558=CARTESIAN_POINT('',(28.25,12.2864158290368,-20.));
#172559=CARTESIAN_POINT('Origin',(-1.78023751033836E-16,12.2864158290368,
-20.));
#172560=CARTESIAN_POINT('Origin',(37.75,12.2864158290368,-19.75));
#172561=CARTESIAN_POINT('',(38.,12.2864158290368,-19.75));
#172562=CARTESIAN_POINT('',(37.75,12.2864158290368,-20.));
#172563=CARTESIAN_POINT('Origin',(38.,12.2864158290368,1.78023751033836E-16));
#172564=CARTESIAN_POINT('',(38.,12.2864158290368,-16.25));
#172565=CARTESIAN_POINT('Origin',(37.75,12.2864158290368,-16.25));
#172566=CARTESIAN_POINT('',(37.75,12.2864158290368,-16.));
#172567=CARTESIAN_POINT('Origin',(-1.78023751033836E-16,12.2864158290368,
-16.));
#172568=CARTESIAN_POINT('',(34.25,12.2864158290368,-16.));
#172569=CARTESIAN_POINT('Origin',(34.25,12.2864158290368,-16.25));
#172570=CARTESIAN_POINT('',(34.,12.2864158290368,-16.25));
#172571=CARTESIAN_POINT('Origin',(34.,12.2864158290368,1.78023751033836E-16));
#172572=CARTESIAN_POINT('',(34.,12.2864158290368,-19.75));
#172573=CARTESIAN_POINT('Origin',(34.25,12.2864158290368,-19.75));
#172574=CARTESIAN_POINT('',(34.25,12.2864158290368,-20.));
#172575=CARTESIAN_POINT('Origin',(-1.78023751033836E-16,12.2864158290368,
-20.));
#172576=CARTESIAN_POINT('Origin',(40.25,12.2864158290368,-16.25));
#172577=CARTESIAN_POINT('',(40.0056233547235,12.6085776053825,-16.25));
#172578=CARTESIAN_POINT('Ctrl Pts',(40.0793482375844,12.2864158290368,-16.0673035961371));
#172579=CARTESIAN_POINT('Ctrl Pts',(40.0782747058016,12.3565480422212,-16.0699814850505));
#172580=CARTESIAN_POINT('Ctrl Pts',(40.0771691950577,12.4264119624119,-16.0727383729998));
#172581=CARTESIAN_POINT('Ctrl Pts',(40.0733081216185,12.6605955497748,-16.0823639222092));
#172582=CARTESIAN_POINT('Ctrl Pts',(40.0701042972907,12.8415528499508,-16.0903466182549));
#172583=CARTESIAN_POINT('Ctrl Pts',(40.0641670032532,13.1125431310101,-16.1051218719272));
#172584=CARTESIAN_POINT('Ctrl Pts',(40.0620040696594,13.2027803900921,-16.1105020462105));
#172585=CARTESIAN_POINT('Ctrl Pts',(40.0581889988431,13.3348895209949,-16.1199846721086));
#172586=CARTESIAN_POINT('Ctrl Pts',(40.0568218233459,13.3783799367944,-16.1233818656135));
#172587=CARTESIAN_POINT('Ctrl Pts',(40.0537078613425,13.4637404380091,-16.1311160166765));
#172588=CARTESIAN_POINT('Ctrl Pts',(40.0520170589853,13.5056250634705,-16.1353143091731));
#172589=CARTESIAN_POINT('Ctrl Pts',(40.04899738295,13.5587458168168,-16.1428068245726));
#172590=CARTESIAN_POINT('Ctrl Pts',(40.0481580498808,13.5723272371436,-16.144889109673));
#172591=CARTESIAN_POINT('Ctrl Pts',(40.0466112547578,13.5924009701689,-16.1487253037969));
#172592=CARTESIAN_POINT('Ctrl Pts',(40.0460481486951,13.5990342650081,-16.1501216926189));
#172593=CARTESIAN_POINT('Ctrl Pts',(40.0447488346495,13.6118368064949,-16.1533431149319));
#172594=CARTESIAN_POINT('Ctrl Pts',(40.044047369121,13.6180310505434,-16.1550821001084));
#172595=CARTESIAN_POINT('Ctrl Pts',(40.0425846077462,13.6261759350463,-16.1587072305191));
#172596=CARTESIAN_POINT('Ctrl Pts',(40.0419873813803,13.6290832844388,-16.1601872218848));
#172597=CARTESIAN_POINT('Ctrl Pts',(40.041027217053,13.6312274149738,-16.1625659968001));
#172598=CARTESIAN_POINT('Ctrl Pts',(40.0408308891948,13.6315882691439,-16.1630523736058));
#172599=CARTESIAN_POINT('Ctrl Pts',(40.0404073420094,13.6320902696199,-16.1641015895469));
#172600=CARTESIAN_POINT('Ctrl Pts',(40.0401798660478,13.6322298701776,-16.1646650639708));
#172601=CARTESIAN_POINT('Ctrl Pts',(40.039745975011,13.6322298701776,-16.1657397786927));
#172602=CARTESIAN_POINT('Ctrl Pts',(40.0395184754678,13.63209026962,-16.1663032435961));
#172603=CARTESIAN_POINT('Ctrl Pts',(40.0390948434797,13.6315882691441,-16.1673524253));
#172604=CARTESIAN_POINT('Ctrl Pts',(40.0388984546609,13.631227414974,-16.1678387774944));
#172605=CARTESIAN_POINT('Ctrl Pts',(40.0379379280991,13.6290832844389,-16.170217406166));
#172606=CARTESIAN_POINT('Ctrl Pts',(40.0373402104567,13.6261759350462,-16.1716971991901));
#172607=CARTESIAN_POINT('Ctrl Pts',(40.0358760723054,13.6180310505433,-16.1753217737594));
#172608=CARTESIAN_POINT('Ctrl Pts',(40.0351735590818,13.6118368064948,-16.1770603359535));
#172609=CARTESIAN_POINT('Ctrl Pts',(40.0338720779076,13.5990342650081,-16.1802808833389));
#172610=CARTESIAN_POINT('Ctrl Pts',(40.0333078481952,13.5924009701688,-16.1816768185133));
#172611=CARTESIAN_POINT('Ctrl Pts',(40.0317576499592,13.5723272371435,-16.1855116387096));
#172612=CARTESIAN_POINT('Ctrl Pts',(40.0309160107074,13.5587458168168,-16.1875929927426));
#172613=CARTESIAN_POINT('Ctrl Pts',(40.0278873018887,13.5056250634705,-16.1950818613661));
#172614=CARTESIAN_POINT('Ctrl Pts',(40.0261893448128,13.4637404380091,-16.1992772653116));
#172615=CARTESIAN_POINT('Ctrl Pts',(40.0230607286739,13.3783799367945,-16.2070055001087));
#172616=CARTESIAN_POINT('Ctrl Pts',(40.0216860514209,13.334889520995,-16.2103996649545));
#172617=CARTESIAN_POINT('Ctrl Pts',(40.0178480767769,13.2027803900922,-16.2198730439656));
#172618=CARTESIAN_POINT('Ctrl Pts',(40.0156693452537,13.1125431310102,-16.2252468402029));
#172619=CARTESIAN_POINT('Ctrl Pts',(40.010575554353,12.881913818907,-16.2378050170783));
#172620=CARTESIAN_POINT('Ctrl Pts',(40.0079423726228,12.7414340518508,-16.2442908457459));
#172621=CARTESIAN_POINT('Ctrl Pts',(40.0056233547235,12.6085776053825,-16.25));
#172622=CARTESIAN_POINT('',(40.,12.2864158290368,-16.25));
#172623=CARTESIAN_POINT('Origin',(40.,12.2864158290368,1.78023751033836E-16));
#172624=CARTESIAN_POINT('',(40.,12.2864158290368,-16.263837185609));
#172625=CARTESIAN_POINT('Origin',(25.75,12.2864158290368,-19.75));
#172626=CARTESIAN_POINT('',(26.,12.2864158290368,-19.75));
#172627=CARTESIAN_POINT('',(25.75,12.2864158290368,-20.));
#172628=CARTESIAN_POINT('Origin',(26.,12.2864158290368,1.78023751033836E-16));
#172629=CARTESIAN_POINT('',(26.,12.2864158290368,-16.25));
#172630=CARTESIAN_POINT('Origin',(25.75,12.2864158290368,-16.25));
#172631=CARTESIAN_POINT('',(25.75,12.2864158290368,-16.));
#172632=CARTESIAN_POINT('Origin',(-1.78023751033836E-16,12.2864158290368,
-16.));
#172633=CARTESIAN_POINT('',(22.25,12.2864158290368,-16.));
#172634=CARTESIAN_POINT('Origin',(22.25,12.2864158290368,-16.25));
#172635=CARTESIAN_POINT('',(22.,12.2864158290368,-16.25));
#172636=CARTESIAN_POINT('Origin',(22.,12.2864158290368,1.78023751033836E-16));
#172637=CARTESIAN_POINT('',(22.,12.2864158290368,-19.75));
#172638=CARTESIAN_POINT('Origin',(22.25,12.2864158290368,-19.75));
#172639=CARTESIAN_POINT('',(22.25,12.2864158290368,-20.));
#172640=CARTESIAN_POINT('Origin',(-1.78023751033836E-16,12.2864158290368,
-20.));
#172641=CARTESIAN_POINT('Origin',(31.75,12.2864158290368,-25.75));
#172642=CARTESIAN_POINT('',(32.,12.2864158290368,-25.75));
#172643=CARTESIAN_POINT('',(31.75,12.2864158290368,-26.));
#172644=CARTESIAN_POINT('Origin',(32.,12.2864158290368,1.78023751033836E-16));
#172645=CARTESIAN_POINT('',(32.,12.2864158290368,-22.25));
#172646=CARTESIAN_POINT('Origin',(31.75,12.2864158290368,-22.25));
#172647=CARTESIAN_POINT('',(31.75,12.2864158290368,-22.));
#172648=CARTESIAN_POINT('Origin',(-1.78023751033836E-16,12.2864158290368,
-22.));
#172649=CARTESIAN_POINT('',(28.25,12.2864158290368,-22.));
#172650=CARTESIAN_POINT('Origin',(28.25,12.2864158290368,-22.25));
#172651=CARTESIAN_POINT('',(28.,12.2864158290368,-22.25));
#172652=CARTESIAN_POINT('Origin',(28.,12.2864158290368,1.78023751033836E-16));
#172653=CARTESIAN_POINT('',(28.,12.2864158290368,-25.75));
#172654=CARTESIAN_POINT('Origin',(28.25,12.2864158290368,-25.75));
#172655=CARTESIAN_POINT('',(28.25,12.2864158290368,-26.));
#172656=CARTESIAN_POINT('Origin',(-1.78023751033836E-16,12.2864158290368,
-26.));
#172657=CARTESIAN_POINT('Origin',(-1.78023751033836E-16,12.2864158290368,
-22.));
#172658=CARTESIAN_POINT('',(34.25,12.2864158290368,-22.));
#172659=CARTESIAN_POINT('',(36.7140857763057,13.1257661294523,-22.0146509139913));
#172660=CARTESIAN_POINT('Origin',(34.25,12.2864158290368,-22.25));
#172661=CARTESIAN_POINT('',(34.,12.2864158290368,-22.25));
#172662=CARTESIAN_POINT('Origin',(34.,12.2864158290368,1.78023751033836E-16));
#172663=CARTESIAN_POINT('',(34.,12.2864158290368,-25.75));
#172664=CARTESIAN_POINT('Origin',(34.25,12.2864158290368,-25.75));
#172665=CARTESIAN_POINT('',(34.25,12.2864158290368,-26.));
#172666=CARTESIAN_POINT('Origin',(-1.78023751033836E-16,12.2864158290368,
-26.));
#172667=CARTESIAN_POINT('',(34.3499696790941,12.2864158290368,-26.));
#172668=CARTESIAN_POINT('Origin',(25.75,12.2864158290368,-25.75));
#172669=CARTESIAN_POINT('',(25.7499999999997,12.2864158290368,-26.0000000000003));
#172670=CARTESIAN_POINT('',(26.,12.2864158290368,-25.75));
#172671=CARTESIAN_POINT('Origin',(26.,12.2864158290368,1.78023751033836E-16));
#172672=CARTESIAN_POINT('',(26.,12.2864158290368,-22.25));
#172673=CARTESIAN_POINT('Origin',(25.75,12.2864158290368,-22.25));
#172674=CARTESIAN_POINT('',(25.75,12.2864158290368,-22.));
#172675=CARTESIAN_POINT('Origin',(-1.78023751033836E-16,12.2864158290368,
-22.));
#172676=CARTESIAN_POINT('',(22.25,12.2864158290368,-22.));
#172677=CARTESIAN_POINT('Origin',(22.25,12.2864158290368,-22.25));
#172678=CARTESIAN_POINT('',(21.9999999999998,12.2864158290368,-22.2500000000002));
#172679=CARTESIAN_POINT('Origin',(32.,12.2864158290368,1.78023751033836E-16));
#172680=CARTESIAN_POINT('',(32.,12.2864158290368,-28.25));
#172681=CARTESIAN_POINT('',(31.9853490860087,13.1257661294523,-28.8949819546432));
#172682=CARTESIAN_POINT('Origin',(31.75,12.2864158290368,-28.25));
#172683=CARTESIAN_POINT('',(31.75,12.2864158290368,-28.));
#172684=CARTESIAN_POINT('Origin',(-1.78023751033836E-16,12.2864158290368,
-28.));
#172685=CARTESIAN_POINT('',(28.25,12.2864158290368,-28.));
#172686=CARTESIAN_POINT('Origin',(28.25,12.2864158290368,-28.25));
#172687=CARTESIAN_POINT('',(27.9999999999997,12.2864158290368,-28.2500000000003));
#172688=CARTESIAN_POINT('Origin',(0.,12.2864158290368,0.));
#172689=CARTESIAN_POINT('',(29.0633341308016,12.2864158290368,-31.9348557097317));
#172690=CARTESIAN_POINT('',(31.9348557097313,12.2864158290368,-29.063334130802));
#172691=CARTESIAN_POINT('Origin',(0.,12.2864158290368,0.));
#172692=CARTESIAN_POINT('',(34.5500621903838,12.2864158290368,-25.899915108753));
#172693=CARTESIAN_POINT('',(36.9278413898934,12.2864158290368,-22.3796096990737));
#172694=CARTESIAN_POINT('Origin',(0.,0.985332996396023,0.));
#172695=CARTESIAN_POINT('Origin',(0.,12.2864158290368,0.));
#172696=CARTESIAN_POINT('',(41.9311566536833,12.2864158290368,-10.309728497117));
#172697=CARTESIAN_POINT('',(40.9052877038759,12.2864158290368,-13.8300339067963));
#172698=CARTESIAN_POINT('Origin',(0.,12.2864158290368,0.));
#172699=CARTESIAN_POINT('',(42.4705653406402,12.2864158290368,-7.79509330581797));
#172700=CARTESIAN_POINT('',(42.9678785657731,12.2864158290368,-4.27478789613867));
#172701=CARTESIAN_POINT('Ctrl Pts',(31.9131848054086,13.9651164298679,-29.0436118330415));
#172702=CARTESIAN_POINT('Ctrl Pts',(31.9499414151586,13.9651164298679,-29.0032233727572));
#172703=CARTESIAN_POINT('Ctrl Pts',(31.970698146778,13.9651164298679,-28.9498223452792));
#172704=CARTESIAN_POINT('Ctrl Pts',(31.9706981720174,13.9651164298679,-28.8949819546432));
#172705=CARTESIAN_POINT('Ctrl Pts',(31.9348557097313,12.2864158290368,-29.063334130802));
#172706=CARTESIAN_POINT('Ctrl Pts',(31.9764885429718,12.2864158290368,-29.0175876366816));
#172707=CARTESIAN_POINT('Ctrl Pts',(31.9999999712922,12.2864158290368,-28.9571016213001));
#172708=CARTESIAN_POINT('Ctrl Pts',(32.,12.2864158290368,-28.8949819546432));
#172709=CARTESIAN_POINT('Ctrl Pts',(36.902782259366,13.9651164298679,-22.3644229581353));
#172710=CARTESIAN_POINT('Ctrl Pts',(36.9229108936161,13.9651164298679,-22.33120917573));
#172711=CARTESIAN_POINT('Ctrl Pts',(36.9340865284417,13.9651164298679,-22.2923331086281));
#172712=CARTESIAN_POINT('Ctrl Pts',(36.9353575668884,13.9651164298679,-22.2148970119218));
#172713=CARTESIAN_POINT('Ctrl Pts',(36.9255131230132,13.9651164298679,-22.1757260685612));
#172714=CARTESIAN_POINT('Ctrl Pts',(36.887247155596,13.9651164298679,-22.1077375132975));
#172715=CARTESIAN_POINT('Ctrl Pts',(36.8590943157985,13.9651164298679,-22.0791716683468));
#172716=CARTESIAN_POINT('Ctrl Pts',(36.7921367646116,13.9651164298679,-22.0399505487758));
#172717=CARTESIAN_POINT('Ctrl Pts',(36.7532188988514,13.9651164298679,-22.0293018538863));
#172718=CARTESIAN_POINT('Ctrl Pts',(36.7140857763057,13.9651164298679,-22.0293018279825));
#172719=CARTESIAN_POINT('Ctrl Pts',(36.9278413898934,12.2864158290368,-22.3796096990737));
#172720=CARTESIAN_POINT('Ctrl Pts',(36.9506411971848,12.2864158290367,-22.3419882773306));
#172721=CARTESIAN_POINT('Ctrl Pts',(36.9633000574054,12.2864158290368,-22.2979530583092));
#172722=CARTESIAN_POINT('Ctrl Pts',(36.9647398008015,12.2864158290368,-22.2102388654265));
#172723=CARTESIAN_POINT('Ctrl Pts',(36.9535886975365,12.2864158290368,-22.1658677743321));
#172724=CARTESIAN_POINT('Ctrl Pts',(36.9102418725233,12.2864158290368,-22.088851872103));
#172725=CARTESIAN_POINT('Ctrl Pts',(36.8783504274685,12.2864158290368,-22.0564924152445));
#172726=CARTESIAN_POINT('Ctrl Pts',(36.8025009076982,12.2864158290368,-22.0120627276042));
#172727=CARTESIAN_POINT('Ctrl Pts',(36.7584147748598,12.2864158290368,-22.0000000294023));
#172728=CARTESIAN_POINT('Ctrl Pts',(36.7140857763057,12.2864158290368,-22.));
#172729=CARTESIAN_POINT('Ctrl Pts',(34.3499700010595,13.9651164298679,-25.9706981720175));
#172730=CARTESIAN_POINT('Ctrl Pts',(34.4187861304546,13.9651164298679,-25.9706979880732));
#172731=CARTESIAN_POINT('Ctrl Pts',(34.4851102672943,13.9651164298679,-25.937708056334));
#172732=CARTESIAN_POINT('Ctrl Pts',(34.5266166142122,13.9651164298679,-25.8823394983482));
#172733=CARTESIAN_POINT('Ctrl Pts',(34.3499700010595,12.2864158290368,-26.));
#172734=CARTESIAN_POINT('Ctrl Pts',(34.427922607943,12.2864158290368,-25.9999997915583));
#172735=CARTESIAN_POINT('Ctrl Pts',(34.503048351318,12.2864158290368,-25.9626305406764));
#172736=CARTESIAN_POINT('Ctrl Pts',(34.5500621903838,12.2864158290368,-25.899915108753));
#172737=CARTESIAN_POINT('Ctrl Pts',(40.6684318962847,13.9651164298679,-13.9706981720175));
#172738=CARTESIAN_POINT('Ctrl Pts',(40.7143553275644,13.9651164298681,-13.9706980493035));
#172739=CARTESIAN_POINT('Ctrl Pts',(40.7596862536608,13.9651164298679,-13.9561085301855));
#172740=CARTESIAN_POINT('Ctrl Pts',(40.8342179533944,13.9651164298679,-13.9027205260881));
#172741=CARTESIAN_POINT('Ctrl Pts',(40.8627457625389,13.9651164298679,-13.8643746603699));
#172742=CARTESIAN_POINT('Ctrl Pts',(40.8775294893371,13.9651164298679,-13.8206488842285));
#172743=CARTESIAN_POINT('Ctrl Pts',(40.6684318962847,12.2864158290368,-14.));
#172744=CARTESIAN_POINT('Ctrl Pts',(40.7204534177382,12.2864158290369,-13.999999860968));
#172745=CARTESIAN_POINT('Ctrl Pts',(40.7718027191552,12.2864158290368,-13.9834730289839));
#172746=CARTESIAN_POINT('Ctrl Pts',(40.8562280414979,12.2864158290368,-13.92299809727));
#172747=CARTESIAN_POINT('Ctrl Pts',(40.8885419350417,12.2864158290368,-13.8795628077707));
#172748=CARTESIAN_POINT('Ctrl Pts',(40.905287703878,12.2864158290368,-13.8300339067976));
#172749=CARTESIAN_POINT('Ctrl Pts',(41.9027022873245,13.9651164298679,-10.3027323440145));
#172750=CARTESIAN_POINT('Ctrl Pts',(41.9186760059021,13.9651164298679,-10.2377641729669));
#172751=CARTESIAN_POINT('Ctrl Pts',(41.9031293119939,13.9651164298679,-10.1663047682508));
#172752=CARTESIAN_POINT('Ctrl Pts',(41.8212667500848,13.9651164298679,-10.0616797048923));
#172753=CARTESIAN_POINT('Ctrl Pts',(41.7556158681867,13.9651164298679,-10.0293018875526));
#172754=CARTESIAN_POINT('Ctrl Pts',(41.6884058289697,13.9651164298679,-10.0293018279825));
#172755=CARTESIAN_POINT('Ctrl Pts',(41.9311566536833,12.2864158290368,-10.309728497117));
#172756=CARTESIAN_POINT('Ctrl Pts',(41.9492503311142,12.2864158290368,-10.2361380476238));
#172757=CARTESIAN_POINT('Ctrl Pts',(41.9316408283577,12.2864158290368,-10.1551935604058));
#172758=CARTESIAN_POINT('Ctrl Pts',(41.838909760766,12.2864158290368,-10.0366779216436));
#172759=CARTESIAN_POINT('Ctrl Pts',(41.7645408613858,12.2864158290368,-10.0000000680338));
#172760=CARTESIAN_POINT('Ctrl Pts',(41.6884058289697,12.2864158290368,-10.));
#172761=CARTESIAN_POINT('Ctrl Pts',(42.9387206828063,13.9651164298679,-4.27188703695401));
#172762=CARTESIAN_POINT('Ctrl Pts',(42.944807251327,13.9651164298679,-4.21070645264771));
#172763=CARTESIAN_POINT('Ctrl Pts',(42.9237511284715,13.9651164298679,-4.14722789953976));
#172764=CARTESIAN_POINT('Ctrl Pts',(42.8417116813899,13.9651164298679,-4.05657837554767));
#172765=CARTESIAN_POINT('Ctrl Pts',(42.780701491539,13.9651164298679,-4.02930198388734));
#172766=CARTESIAN_POINT('Ctrl Pts',(42.7191142657048,13.9651164298679,-4.02930182798254));
#172767=CARTESIAN_POINT('Ctrl Pts',(42.9678785657731,12.2864158290368,-4.27478789613869));
#172768=CARTESIAN_POINT('Ctrl Pts',(42.9747729370317,12.2864158290368,-4.20548749139673));
#172769=CARTESIAN_POINT('Ctrl Pts',(42.9509225178878,12.2864158290368,-4.13358319687088));
#172770=CARTESIAN_POINT('Ctrl Pts',(42.8579914613632,12.2864158290368,-4.03089898418831));
#172771=CARTESIAN_POINT('Ctrl Pts',(42.7888799353852,12.2864158290368,-4.00000017659962));
#172772=CARTESIAN_POINT('Ctrl Pts',(42.7191142657048,12.2864158290368,-4.));
#172773=CARTESIAN_POINT('Ctrl Pts',(42.2246587886425,13.9651164298679,-7.97069817201746));
#172774=CARTESIAN_POINT('Ctrl Pts',(42.2760024589037,13.9651164298679,-7.97069803484342));
#172775=CARTESIAN_POINT('Ctrl Pts',(42.3264320674071,13.9651164298679,-7.95246573748483));
#172776=CARTESIAN_POINT('Ctrl Pts',(42.4054379652168,13.9651164298679,-7.88663227409805));
#172777=CARTESIAN_POINT('Ctrl Pts',(42.4324354338316,13.9651164298679,-7.8405251114426));
#172778=CARTESIAN_POINT('Ctrl Pts',(42.4417449330457,13.9651164298679,-7.78980357716687));
#172779=CARTESIAN_POINT('Ctrl Pts',(42.2246587886425,12.2864158290368,-8.));
#172780=CARTESIAN_POINT('Ctrl Pts',(42.2828205030766,12.2864158290368,-7.99999984459623));
#172781=CARTESIAN_POINT('Ctrl Pts',(42.3399458254619,12.2864158290368,-7.97934638688388));
#172782=CARTESIAN_POINT('Ctrl Pts',(42.4294397982628,12.2864158290368,-7.9047734962375));
#172783=CARTESIAN_POINT('Ctrl Pts',(42.460020288206,12.2864158290368,-7.85254658294873));
#172784=CARTESIAN_POINT('Ctrl Pts',(42.4705653406402,12.2864158290368,-7.79509330581798));
#172785=CARTESIAN_POINT('Ctrl Pts',(42.8943150864052,13.9651164298679,-1.97069817201746));
#172786=CARTESIAN_POINT('Ctrl Pts',(42.9505876943552,13.9651164298679,-1.97069802170299));
#172787=CARTESIAN_POINT('Ctrl Pts',(43.0066025021277,13.9651164298679,-1.94811497989962));
#172788=CARTESIAN_POINT('Ctrl Pts',(43.087623624048,13.9651164298679,-1.87036492378278));
#172789=CARTESIAN_POINT('Ctrl Pts',(43.1125156264926,13.9651164298679,-1.81575705940251));
#172790=CARTESIAN_POINT('Ctrl Pts',(43.1148329294755,13.9651164298679,-1.75895827010645));
#172791=CARTESIAN_POINT('Ctrl Pts',(42.8943150864052,12.2864158290368,-2.));
#172792=CARTESIAN_POINT('Ctrl Pts',(42.9580603817067,12.2864158290368,-1.9999998297209));
#172793=CARTESIAN_POINT('Ctrl Pts',(43.0215128426885,12.2864158290368,-1.97441776392027));
#172794=CARTESIAN_POINT('Ctrl Pts',(43.1132899987123,12.2864158290368,-1.88634592712818));
#172795=CARTESIAN_POINT('Ctrl Pts',(43.1414855467453,12.2864158290368,-1.82448984655272));
#172796=CARTESIAN_POINT('Ctrl Pts',(43.1441104028771,12.2864158290368,-1.76015270483966));
#172797=CARTESIAN_POINT('Origin',(-2.11269117840926E-14,12.2864158290368,
-2.));
#172798=CARTESIAN_POINT('',(-1.75000000000002,12.2864158290368,-1.99999999999998));
#172799=CARTESIAN_POINT('Origin',(-8.3973575883269E-14,12.2864158290368,
-8.));
#172800=CARTESIAN_POINT('',(-1.75000000000008,12.2864158290368,-7.99999999999998));
#172801=CARTESIAN_POINT('',(1.74999999999991,12.2864158290368,-8.00000000000002));
#172802=CARTESIAN_POINT('Origin',(-4.20757998171514E-14,12.2864158290368,
-4.));
#172803=CARTESIAN_POINT('',(-1.75000000000004,12.2864158290368,-3.99999999999998));
#172804=CARTESIAN_POINT('',(1.74999999999996,12.2864158290368,-4.00000000000002));
#172805=CARTESIAN_POINT('Origin',(1.74999999999992,12.2864158290368,-7.75000000000002));
#172806=CARTESIAN_POINT('',(1.99999999999992,12.2864158290368,-7.75000000000002));
#172807=CARTESIAN_POINT('Origin',(1.74999999999996,12.2864158290368,-4.25000000000002));
#172808=CARTESIAN_POINT('',(1.99999999999996,12.2864158290368,-4.25000000000002));
#172809=CARTESIAN_POINT('Origin',(2.,12.2864158290368,-2.0770864282025E-14));
#172810=CARTESIAN_POINT('Origin',(-4.1915578441221E-13,12.2864158290368,
-40.));
#172811=CARTESIAN_POINT('',(-1.75000000000042,12.2864158290368,-40.));
#172812=CARTESIAN_POINT('',(1.74999999999958,12.2864158290368,-40.));
#172813=CARTESIAN_POINT('Origin',(1.74999999999958,12.2864158290368,-40.25));
#172814=CARTESIAN_POINT('',(1.99999999999958,12.2864158290368,-40.25));
#172815=CARTESIAN_POINT('Origin',(2.,12.2864158290368,-2.0770864282025E-14));
#172816=CARTESIAN_POINT('',(1.97557953310463,13.685332956652,-42.8953043480232));
#172817=CARTESIAN_POINT('Origin',(-3.98206896379151E-13,12.2864158290368,
-38.));
#172818=CARTESIAN_POINT('',(-1.7500000000004,12.2864158290368,-38.));
#172819=CARTESIAN_POINT('',(1.7499999999996,12.2864158290368,-38.));
#172820=CARTESIAN_POINT('Origin',(-3.56309120313034E-13,12.2864158290368,
-34.));
#172821=CARTESIAN_POINT('',(-1.75000000000036,12.2864158290368,-34.));
#172822=CARTESIAN_POINT('',(1.74999999999964,12.2864158290368,-34.));
#172823=CARTESIAN_POINT('Origin',(1.7499999999996,12.2864158290368,-37.75));
#172824=CARTESIAN_POINT('',(1.9999999999996,12.2864158290368,-37.75));
#172825=CARTESIAN_POINT('Origin',(1.74999999999964,12.2864158290368,-34.25));
#172826=CARTESIAN_POINT('',(1.99999999999964,12.2864158290368,-34.25));
#172827=CARTESIAN_POINT('Origin',(2.,12.2864158290368,-2.0770864282025E-14));
#172828=CARTESIAN_POINT('Origin',(-3.35360232279975E-13,12.2864158290368,
-32.));
#172829=CARTESIAN_POINT('',(-1.75000000000033,12.2864158290368,-32.));
#172830=CARTESIAN_POINT('',(1.74999999999966,12.2864158290368,-32.));
#172831=CARTESIAN_POINT('Origin',(-2.93462456213857E-13,12.2864158290368,
-28.));
#172832=CARTESIAN_POINT('',(-1.75000000000029,12.2864158290368,-28.));
#172833=CARTESIAN_POINT('',(1.74999999999971,12.2864158290368,-28.));
#172834=CARTESIAN_POINT('Origin',(1.74999999999967,12.2864158290368,-31.75));
#172835=CARTESIAN_POINT('',(1.99999999999967,12.2864158290368,-31.75));
#172836=CARTESIAN_POINT('Origin',(1.7499999999997,12.2864158290368,-28.25));
#172837=CARTESIAN_POINT('',(1.9999999999997,12.2864158290368,-28.25));
#172838=CARTESIAN_POINT('Origin',(2.,12.2864158290368,-2.0770864282025E-14));
#172839=CARTESIAN_POINT('Origin',(-2.72513568180798E-13,12.2864158290368,
-26.));
#172840=CARTESIAN_POINT('',(-1.75000000000027,12.2864158290368,-26.));
#172841=CARTESIAN_POINT('',(1.74999999999973,12.2864158290368,-26.));
#172842=CARTESIAN_POINT('Origin',(-2.30615792114681E-13,12.2864158290368,
-22.));
#172843=CARTESIAN_POINT('',(-1.75000000000023,12.2864158290368,-22.));
#172844=CARTESIAN_POINT('',(1.74999999999977,12.2864158290368,-22.));
#172845=CARTESIAN_POINT('Origin',(1.74999999999973,12.2864158290368,-25.75));
#172846=CARTESIAN_POINT('',(1.99999999999973,12.2864158290368,-25.75));
#172847=CARTESIAN_POINT('Origin',(1.74999999999977,12.2864158290368,-22.25));
#172848=CARTESIAN_POINT('',(1.99999999999977,12.2864158290368,-22.25));
#172849=CARTESIAN_POINT('Origin',(2.,12.2864158290368,-2.0770864282025E-14));
#172850=CARTESIAN_POINT('Origin',(-2.09666904081622E-13,12.2864158290368,
-20.));
#172851=CARTESIAN_POINT('',(-1.75000000000021,12.2864158290368,-20.));
#172852=CARTESIAN_POINT('',(1.74999999999979,12.2864158290368,-20.));
#172853=CARTESIAN_POINT('Origin',(-1.67769128015504E-13,12.2864158290368,
-16.));
#172854=CARTESIAN_POINT('',(-1.75000000000017,12.2864158290368,-16.));
#172855=CARTESIAN_POINT('',(1.74999999999983,12.2864158290368,-16.));
#172856=CARTESIAN_POINT('Origin',(1.74999999999979,12.2864158290368,-19.75));
#172857=CARTESIAN_POINT('',(1.99999999999979,12.2864158290368,-19.75));
#172858=CARTESIAN_POINT('Origin',(1.74999999999983,12.2864158290368,-16.25));
#172859=CARTESIAN_POINT('',(1.99999999999983,12.2864158290368,-16.25));
#172860=CARTESIAN_POINT('Origin',(2.,12.2864158290368,-2.0770864282025E-14));
#172861=CARTESIAN_POINT('Origin',(-1.46820239982445E-13,12.2864158290368,
-14.));
#172862=CARTESIAN_POINT('',(-1.75000000000014,12.2864158290368,-14.));
#172863=CARTESIAN_POINT('',(1.74999999999985,12.2864158290368,-14.));
#172864=CARTESIAN_POINT('Origin',(-1.04922463916328E-13,12.2864158290368,
-10.));
#172865=CARTESIAN_POINT('',(-1.7500000000001,12.2864158290368,-9.99999999999998));
#172866=CARTESIAN_POINT('',(1.7499999999999,12.2864158290368,-10.));
#172867=CARTESIAN_POINT('Origin',(1.74999999999986,12.2864158290368,-13.75));
#172868=CARTESIAN_POINT('',(1.99999999999986,12.2864158290368,-13.75));
#172869=CARTESIAN_POINT('Origin',(1.74999999999989,12.2864158290368,-10.25));
#172870=CARTESIAN_POINT('',(1.99999999999989,12.2864158290368,-10.25));
#172871=CARTESIAN_POINT('Origin',(2.,12.2864158290368,-2.0770864282025E-14));
#172872=CARTESIAN_POINT('Origin',(-8.3973575883269E-14,12.2864158290368,
-8.));
#172873=CARTESIAN_POINT('',(4.24999999999992,12.2864158290368,-8.00000000000004));
#172874=CARTESIAN_POINT('Origin',(4.24999999999992,12.2864158290368,-7.75000000000004));
#172875=CARTESIAN_POINT('',(3.99999999999992,12.2864158290368,-7.75000000000004));
#172876=CARTESIAN_POINT('Origin',(4.,12.2864158290368,-4.17197523150838E-14));
#172877=CARTESIAN_POINT('Origin',(7.74999999999967,12.2864158290368,-31.7500000000001));
#172878=CARTESIAN_POINT('',(7.99999999999967,12.2864158290368,-31.7500000000001));
#172879=CARTESIAN_POINT('',(7.74999999999966,12.2864158290368,-32.0000000000001));
#172880=CARTESIAN_POINT('Origin',(-3.35360232279975E-13,12.2864158290368,
-32.));
#172881=CARTESIAN_POINT('',(4.24999999999967,12.2864158290368,-32.));
#172882=CARTESIAN_POINT('Origin',(4.24999999999967,12.2864158290368,-31.75));
#172883=CARTESIAN_POINT('',(3.99999999999967,12.2864158290368,-31.75));
#172884=CARTESIAN_POINT('Origin',(4.,12.2864158290368,-4.17197523150838E-14));
#172885=CARTESIAN_POINT('',(3.9999999999997,12.2864158290368,-28.25));
#172886=CARTESIAN_POINT('Origin',(4.24999999999971,12.2864158290368,-28.25));
#172887=CARTESIAN_POINT('',(4.24999999999971,12.2864158290368,-28.));
#172888=CARTESIAN_POINT('Origin',(-2.93462456213857E-13,12.2864158290368,
-28.));
#172889=CARTESIAN_POINT('',(7.74999999999971,12.2864158290368,-28.0000000000001));
#172890=CARTESIAN_POINT('Origin',(7.7499999999997,12.2864158290368,-28.2500000000001));
#172891=CARTESIAN_POINT('',(7.9999999999997,12.2864158290368,-28.2500000000001));
#172892=CARTESIAN_POINT('Origin',(8.,12.2864158290368,-8.36175283812014E-14));
#172893=CARTESIAN_POINT('Origin',(7.7499999999996,12.2864158290368,-37.7500000000001));
#172894=CARTESIAN_POINT('',(7.99999999999961,12.2864158290368,-37.7500000000001));
#172895=CARTESIAN_POINT('',(7.7499999999996,12.2864158290368,-38.0000000000001));
#172896=CARTESIAN_POINT('Origin',(-3.98206896379151E-13,12.2864158290368,
-38.));
#172897=CARTESIAN_POINT('',(4.2499999999996,12.2864158290368,-38.));
#172898=CARTESIAN_POINT('Origin',(4.2499999999996,12.2864158290368,-37.75));
#172899=CARTESIAN_POINT('',(3.9999999999996,12.2864158290368,-37.75));
#172900=CARTESIAN_POINT('Origin',(4.,12.2864158290368,-4.17197523150838E-14));
#172901=CARTESIAN_POINT('',(3.99999999999964,12.2864158290368,-34.25));
#172902=CARTESIAN_POINT('Origin',(4.24999999999964,12.2864158290368,-34.25));
#172903=CARTESIAN_POINT('',(4.24999999999964,12.2864158290368,-34.));
#172904=CARTESIAN_POINT('Origin',(-3.56309120313034E-13,12.2864158290368,
-34.));
#172905=CARTESIAN_POINT('',(7.74999999999964,12.2864158290368,-34.0000000000001));
#172906=CARTESIAN_POINT('Origin',(7.74999999999964,12.2864158290368,-34.2500000000001));
#172907=CARTESIAN_POINT('',(7.99999999999964,12.2864158290368,-34.2500000000001));
#172908=CARTESIAN_POINT('Origin',(8.,12.2864158290368,-8.36175283812014E-14));
#172909=CARTESIAN_POINT('Origin',(4.,12.2864158290368,-4.17197523150838E-14));
#172910=CARTESIAN_POINT('',(4.01465091399082,13.1257661294523,-42.7191142657048));
#172911=CARTESIAN_POINT('',(3.99999999999958,12.2864158290368,-40.25));
#172912=CARTESIAN_POINT('Origin',(4.24999999999958,12.2864158290368,-40.25));
#172913=CARTESIAN_POINT('',(4.24999999999958,12.2864158290368,-40.));
#172914=CARTESIAN_POINT('Origin',(-4.1915578441221E-13,12.2864158290368,
-40.));
#172915=CARTESIAN_POINT('',(7.74999999999958,12.2864158290368,-40.0000000000001));
#172916=CARTESIAN_POINT('Origin',(7.74999999999958,12.2864158290368,-40.2500000000001));
#172917=CARTESIAN_POINT('',(7.99999999999958,12.2864158290368,-40.2500000000001));
#172918=CARTESIAN_POINT('Origin',(8.,12.2864158290368,-8.36175283812014E-14));
#172919=CARTESIAN_POINT('',(7.99999999999956,12.2864158290368,-42.2246585485087));
#172920=CARTESIAN_POINT('Origin',(7.74999999999973,12.2864158290368,-25.7500000000001));
#172921=CARTESIAN_POINT('',(7.99999999999973,12.2864158290368,-25.7500000000001));
#172922=CARTESIAN_POINT('',(7.74999999999973,12.2864158290368,-26.0000000000001));
#172923=CARTESIAN_POINT('Origin',(-2.72513568180798E-13,12.2864158290368,
-26.));
#172924=CARTESIAN_POINT('',(4.24999999999973,12.2864158290368,-26.));
#172925=CARTESIAN_POINT('Origin',(4.24999999999973,12.2864158290368,-25.75));
#172926=CARTESIAN_POINT('',(3.99999999999973,12.2864158290368,-25.75));
#172927=CARTESIAN_POINT('Origin',(4.,12.2864158290368,-4.17197523150838E-14));
#172928=CARTESIAN_POINT('',(3.99999999999977,12.2864158290368,-22.25));
#172929=CARTESIAN_POINT('Origin',(4.24999999999977,12.2864158290368,-22.25));
#172930=CARTESIAN_POINT('',(4.24999999999977,12.2864158290368,-22.));
#172931=CARTESIAN_POINT('Origin',(-2.30615792114681E-13,12.2864158290368,
-22.));
#172932=CARTESIAN_POINT('',(7.74999999999977,12.2864158290368,-22.0000000000001));
#172933=CARTESIAN_POINT('Origin',(7.74999999999977,12.2864158290368,-22.2500000000001));
#172934=CARTESIAN_POINT('',(7.99999999999977,12.2864158290368,-22.2500000000001));
#172935=CARTESIAN_POINT('Origin',(8.,12.2864158290368,-8.36175283812014E-14));
#172936=CARTESIAN_POINT('Origin',(7.74999999999979,12.2864158290368,-19.7500000000001));
#172937=CARTESIAN_POINT('',(7.99999999999979,12.2864158290368,-19.7500000000001));
#172938=CARTESIAN_POINT('',(7.74999999999979,12.2864158290368,-20.0000000000001));
#172939=CARTESIAN_POINT('Origin',(-2.09666904081622E-13,12.2864158290368,
-20.));
#172940=CARTESIAN_POINT('',(4.24999999999979,12.2864158290368,-20.));
#172941=CARTESIAN_POINT('Origin',(4.24999999999979,12.2864158290368,-19.75));
#172942=CARTESIAN_POINT('',(3.99999999999979,12.2864158290368,-19.75));
#172943=CARTESIAN_POINT('Origin',(4.,12.2864158290368,-4.17197523150838E-14));
#172944=CARTESIAN_POINT('',(3.99999999999983,12.2864158290368,-16.25));
#172945=CARTESIAN_POINT('Origin',(4.24999999999983,12.2864158290368,-16.25));
#172946=CARTESIAN_POINT('',(4.24999999999983,12.2864158290368,-16.));
#172947=CARTESIAN_POINT('Origin',(-1.67769128015504E-13,12.2864158290368,
-16.));
#172948=CARTESIAN_POINT('',(7.74999999999983,12.2864158290368,-16.0000000000001));
#172949=CARTESIAN_POINT('Origin',(7.74999999999983,12.2864158290368,-16.2500000000001));
#172950=CARTESIAN_POINT('',(7.99999999999983,12.2864158290368,-16.2500000000001));
#172951=CARTESIAN_POINT('Origin',(8.,12.2864158290368,-8.36175283812014E-14));
#172952=CARTESIAN_POINT('Origin',(7.74999999999986,12.2864158290368,-13.7500000000001));
#172953=CARTESIAN_POINT('',(7.99999999999986,12.2864158290368,-13.7500000000001));
#172954=CARTESIAN_POINT('',(7.74999999999985,12.2864158290368,-14.0000000000001));
#172955=CARTESIAN_POINT('Origin',(-1.46820239982445E-13,12.2864158290368,
-14.));
#172956=CARTESIAN_POINT('',(4.24999999999985,12.2864158290368,-14.));
#172957=CARTESIAN_POINT('Origin',(4.24999999999986,12.2864158290368,-13.75));
#172958=CARTESIAN_POINT('',(3.99999999999986,12.2864158290368,-13.75));
#172959=CARTESIAN_POINT('Origin',(4.,12.2864158290368,-4.17197523150838E-14));
#172960=CARTESIAN_POINT('',(3.99999999999989,12.2864158290368,-10.25));
#172961=CARTESIAN_POINT('Origin',(4.24999999999989,12.2864158290368,-10.25));
#172962=CARTESIAN_POINT('',(4.2499999999999,12.2864158290368,-10.));
#172963=CARTESIAN_POINT('Origin',(-1.04922463916328E-13,12.2864158290368,
-10.));
#172964=CARTESIAN_POINT('',(7.7499999999999,12.2864158290368,-10.0000000000001));
#172965=CARTESIAN_POINT('Origin',(7.74999999999989,12.2864158290368,-10.2500000000001));
#172966=CARTESIAN_POINT('',(7.99999999999989,12.2864158290368,-10.2500000000001));
#172967=CARTESIAN_POINT('Origin',(8.,12.2864158290368,-8.36175283812014E-14));
#172968=CARTESIAN_POINT('Origin',(-1.46820239982445E-13,12.2864158290368,
-14.));
#172969=CARTESIAN_POINT('',(10.2499999999999,12.2864158290368,-14.0000000000001));
#172970=CARTESIAN_POINT('Origin',(10.2499999999999,12.2864158290368,-13.7500000000001));
#172971=CARTESIAN_POINT('',(9.99999999999986,12.2864158290368,-13.7500000000001));
#172972=CARTESIAN_POINT('Origin',(10.,12.2864158290368,-1.0456641641426E-13));
#172973=CARTESIAN_POINT('Origin',(13.7499999999997,12.2864158290368,-31.7500000000001));
#172974=CARTESIAN_POINT('',(13.9999999999997,12.2864158290368,-31.7500000000001));
#172975=CARTESIAN_POINT('',(13.7499999999997,12.2864158290368,-32.0000000000001));
#172976=CARTESIAN_POINT('Origin',(-3.35360232279975E-13,12.2864158290368,
-32.));
#172977=CARTESIAN_POINT('',(10.2499999999997,12.2864158290368,-32.0000000000001));
#172978=CARTESIAN_POINT('Origin',(10.2499999999997,12.2864158290368,-31.7500000000001));
#172979=CARTESIAN_POINT('',(9.99999999999967,12.2864158290368,-31.7500000000001));
#172980=CARTESIAN_POINT('Origin',(10.,12.2864158290368,-1.0456641641426E-13));
#172981=CARTESIAN_POINT('',(9.99999999999971,12.2864158290368,-28.2500000000001));
#172982=CARTESIAN_POINT('Origin',(10.2499999999997,12.2864158290368,-28.2500000000001));
#172983=CARTESIAN_POINT('',(10.2499999999997,12.2864158290368,-28.0000000000001));
#172984=CARTESIAN_POINT('Origin',(-2.93462456213857E-13,12.2864158290368,
-28.));
#172985=CARTESIAN_POINT('',(13.7499999999997,12.2864158290368,-28.0000000000001));
#172986=CARTESIAN_POINT('Origin',(13.7499999999997,12.2864158290368,-28.2500000000001));
#172987=CARTESIAN_POINT('',(13.9999999999997,12.2864158290368,-28.2500000000001));
#172988=CARTESIAN_POINT('Origin',(14.,12.2864158290368,-1.46464192480378E-13));
#172989=CARTESIAN_POINT('Origin',(13.7499999999996,12.2864158290368,-37.7500000000002));
#172990=CARTESIAN_POINT('',(13.9999999999996,12.2864158290368,-37.7500000000002));
#172991=CARTESIAN_POINT('',(13.7499999999996,12.2864158290368,-38.0000000000002));
#172992=CARTESIAN_POINT('Origin',(-3.98206896379151E-13,12.2864158290368,
-38.));
#172993=CARTESIAN_POINT('',(10.2499999999996,12.2864158290368,-38.0000000000001));
#172994=CARTESIAN_POINT('Origin',(10.2499999999996,12.2864158290368,-37.7500000000001));
#172995=CARTESIAN_POINT('',(9.99999999999961,12.2864158290368,-37.7500000000001));
#172996=CARTESIAN_POINT('Origin',(10.,12.2864158290368,-1.0456641641426E-13));
#172997=CARTESIAN_POINT('',(9.99999999999964,12.2864158290368,-34.2500000000001));
#172998=CARTESIAN_POINT('Origin',(10.2499999999996,12.2864158290368,-34.2500000000001));
#172999=CARTESIAN_POINT('',(10.2499999999996,12.2864158290368,-34.0000000000001));
#173000=CARTESIAN_POINT('Origin',(-3.56309120313034E-13,12.2864158290368,
-34.));
#173001=CARTESIAN_POINT('',(13.7499999999996,12.2864158290368,-34.0000000000001));
#173002=CARTESIAN_POINT('Origin',(13.7499999999996,12.2864158290368,-34.2500000000001));
#173003=CARTESIAN_POINT('',(13.9999999999996,12.2864158290368,-34.2500000000001));
#173004=CARTESIAN_POINT('Origin',(14.,12.2864158290368,-1.46464192480378E-13));
#173005=CARTESIAN_POINT('Origin',(10.,12.2864158290368,-1.0456641641426E-13));
#173006=CARTESIAN_POINT('',(10.0146509139908,13.1257661294523,-41.6884058289698));
#173007=CARTESIAN_POINT('',(9.99999999999958,12.2864158290368,-40.2500000000001));
#173008=CARTESIAN_POINT('Origin',(10.2499999999996,12.2864158290368,-40.2500000000001));
#173009=CARTESIAN_POINT('',(10.2499999999996,12.2864158290368,-40.0000000000001));
#173010=CARTESIAN_POINT('Origin',(-4.1915578441221E-13,12.2864158290368,
-40.));
#173011=CARTESIAN_POINT('',(13.7499999999996,12.2864158290368,-40.0000000000001));
#173012=CARTESIAN_POINT('Origin',(13.7499999999996,12.2864158290368,-40.2500000000001));
#173013=CARTESIAN_POINT('',(13.9999999999996,12.2864158290368,-40.2500000000001));
#173014=CARTESIAN_POINT('Origin',(14.,12.2864158290368,-1.46464192480378E-13));
#173015=CARTESIAN_POINT('',(13.9999999999996,12.2864158290368,-40.6684313243132));
#173016=CARTESIAN_POINT('Origin',(13.7499999999997,12.2864158290368,-25.7500000000001));
#173017=CARTESIAN_POINT('',(13.9999999999997,12.2864158290368,-25.7500000000001));
#173018=CARTESIAN_POINT('',(13.7499999999997,12.2864158290368,-26.0000000000002));
#173019=CARTESIAN_POINT('Origin',(-2.72513568180798E-13,12.2864158290368,
-26.));
#173020=CARTESIAN_POINT('',(10.2499999999997,12.2864158290368,-26.0000000000001));
#173021=CARTESIAN_POINT('Origin',(10.2499999999997,12.2864158290368,-25.7500000000001));
#173022=CARTESIAN_POINT('',(9.99999999999973,12.2864158290368,-25.7500000000001));
#173023=CARTESIAN_POINT('Origin',(10.,12.2864158290368,-1.0456641641426E-13));
#173024=CARTESIAN_POINT('',(9.99999999999977,12.2864158290368,-22.2500000000001));
#173025=CARTESIAN_POINT('Origin',(10.2499999999998,12.2864158290368,-22.2500000000001));
#173026=CARTESIAN_POINT('',(10.2499999999998,12.2864158290368,-22.0000000000001));
#173027=CARTESIAN_POINT('Origin',(-2.30615792114681E-13,12.2864158290368,
-22.));
#173028=CARTESIAN_POINT('',(13.7499999999998,12.2864158290368,-22.0000000000001));
#173029=CARTESIAN_POINT('Origin',(13.7499999999998,12.2864158290368,-22.2500000000001));
#173030=CARTESIAN_POINT('',(13.9999999999998,12.2864158290368,-22.2500000000001));
#173031=CARTESIAN_POINT('Origin',(14.,12.2864158290368,-1.46464192480378E-13));
#173032=CARTESIAN_POINT('Origin',(13.7499999999998,12.2864158290368,-19.7500000000002));
#173033=CARTESIAN_POINT('',(13.9999999999998,12.2864158290368,-19.7500000000002));
#173034=CARTESIAN_POINT('',(13.7499999999998,12.2864158290368,-20.0000000000001));
#173035=CARTESIAN_POINT('Origin',(-2.09666904081622E-13,12.2864158290368,
-20.));
#173036=CARTESIAN_POINT('',(10.2499999999998,12.2864158290368,-20.0000000000001));
#173037=CARTESIAN_POINT('Origin',(10.2499999999998,12.2864158290368,-19.7500000000001));
#173038=CARTESIAN_POINT('',(9.99999999999979,12.2864158290368,-19.7500000000001));
#173039=CARTESIAN_POINT('Origin',(10.,12.2864158290368,-1.0456641641426E-13));
#173040=CARTESIAN_POINT('',(9.99999999999983,12.2864158290368,-16.2500000000001));
#173041=CARTESIAN_POINT('Origin',(10.2499999999998,12.2864158290368,-16.2500000000001));
#173042=CARTESIAN_POINT('',(10.2499999999998,12.2864158290368,-16.0000000000001));
#173043=CARTESIAN_POINT('Origin',(-1.67769128015504E-13,12.2864158290368,
-16.));
#173044=CARTESIAN_POINT('',(13.7499999999998,12.2864158290368,-16.0000000000001));
#173045=CARTESIAN_POINT('Origin',(13.7499999999998,12.2864158290368,-16.2500000000001));
#173046=CARTESIAN_POINT('',(13.9999999999998,12.2864158290368,-16.2500000000001));
#173047=CARTESIAN_POINT('Origin',(14.,12.2864158290368,-1.46464192480378E-13));
#173048=CARTESIAN_POINT('Origin',(-2.09666904081622E-13,12.2864158290368,
-20.));
#173049=CARTESIAN_POINT('',(16.2499999999998,12.2864158290368,-20.0000000000002));
#173050=CARTESIAN_POINT('Origin',(16.2499999999998,12.2864158290368,-19.7500000000002));
#173051=CARTESIAN_POINT('',(15.9999999999998,12.2864158290368,-19.7500000000002));
#173052=CARTESIAN_POINT('Origin',(16.,12.2864158290368,-1.67413080513437E-13));
#173053=CARTESIAN_POINT('Origin',(19.7499999999997,12.2864158290368,-31.7500000000002));
#173054=CARTESIAN_POINT('',(19.9999999999997,12.2864158290368,-31.7500000000002));
#173055=CARTESIAN_POINT('',(19.7499999999997,12.2864158290368,-32.0000000000002));
#173056=CARTESIAN_POINT('Origin',(-3.35360232279975E-13,12.2864158290368,
-32.));
#173057=CARTESIAN_POINT('',(16.2499999999997,12.2864158290368,-32.0000000000002));
#173058=CARTESIAN_POINT('Origin',(16.2499999999997,12.2864158290368,-31.7500000000002));
#173059=CARTESIAN_POINT('',(15.9999999999997,12.2864158290368,-31.7500000000002));
#173060=CARTESIAN_POINT('Origin',(16.,12.2864158290368,-1.67413080513437E-13));
#173061=CARTESIAN_POINT('',(15.9999999999997,12.2864158290368,-28.2500000000002));
#173062=CARTESIAN_POINT('Origin',(16.2499999999997,12.2864158290368,-28.2500000000002));
#173063=CARTESIAN_POINT('',(16.2499999999997,12.2864158290368,-28.0000000000002));
#173064=CARTESIAN_POINT('Origin',(-2.93462456213857E-13,12.2864158290368,
-28.));
#173065=CARTESIAN_POINT('',(19.7499999999997,12.2864158290368,-28.0000000000002));
#173066=CARTESIAN_POINT('Origin',(19.7499999999997,12.2864158290368,-28.2500000000002));
#173067=CARTESIAN_POINT('',(19.9999999999997,12.2864158290368,-28.2500000000002));
#173068=CARTESIAN_POINT('Origin',(20.,12.2864158290368,-2.09310856579554E-13));
#173069=CARTESIAN_POINT('Origin',(19.7499999999996,12.2864158290368,-37.7500000000002));
#173070=CARTESIAN_POINT('',(19.9999999999996,12.2864158290368,-37.7500000000002));
#173071=CARTESIAN_POINT('',(19.7499999999996,12.2864158290368,-38.0000000000002));
#173072=CARTESIAN_POINT('Origin',(-3.98206896379151E-13,12.2864158290368,
-38.));
#173073=CARTESIAN_POINT('',(16.2499999999996,12.2864158290368,-38.0000000000002));
#173074=CARTESIAN_POINT('Origin',(16.2499999999996,12.2864158290368,-37.7500000000002));
#173075=CARTESIAN_POINT('',(15.9999999999996,12.2864158290368,-37.7500000000002));
#173076=CARTESIAN_POINT('Origin',(16.,12.2864158290368,-1.67413080513437E-13));
#173077=CARTESIAN_POINT('',(15.9999999999996,12.2864158290368,-34.2500000000002));
#173078=CARTESIAN_POINT('Origin',(16.2499999999996,12.2864158290368,-34.2500000000002));
#173079=CARTESIAN_POINT('',(16.2499999999996,12.2864158290368,-34.0000000000002));
#173080=CARTESIAN_POINT('Origin',(-3.56309120313034E-13,12.2864158290368,
-34.));
#173081=CARTESIAN_POINT('',(19.7499999999996,12.2864158290368,-34.0000000000002));
#173082=CARTESIAN_POINT('Origin',(19.7499999999996,12.2864158290368,-34.2500000000002));
#173083=CARTESIAN_POINT('',(19.9999999999996,12.2864158290368,-34.2500000000002));
#173084=CARTESIAN_POINT('Origin',(20.,12.2864158290368,-2.09310856579554E-13));
#173085=CARTESIAN_POINT('Origin',(16.2499999999996,12.2864158290368,-40.2500000000002));
#173086=CARTESIAN_POINT('',(16.2499999999996,12.6085776053825,-40.0056233547237));
#173087=CARTESIAN_POINT('Ctrl Pts',(16.0673035961366,12.2864158290368,-40.0793482375846));
#173088=CARTESIAN_POINT('Ctrl Pts',(16.06998148505,12.3565480422212,-40.0782747058017));
#173089=CARTESIAN_POINT('Ctrl Pts',(16.0727383729994,12.4264119624119,-40.0771691950579));
#173090=CARTESIAN_POINT('Ctrl Pts',(16.0823639222087,12.6605955497746,-40.0733081216187));
#173091=CARTESIAN_POINT('Ctrl Pts',(16.0903466182545,12.8415528499506,-40.0701042972908));
#173092=CARTESIAN_POINT('Ctrl Pts',(16.1051218719268,13.1125431310098,-40.0641670032534));
#173093=CARTESIAN_POINT('Ctrl Pts',(16.1105020462101,13.2027803900917,-40.0620040696596));
#173094=CARTESIAN_POINT('Ctrl Pts',(16.1199846721082,13.3348895209945,-40.0581889988433));
#173095=CARTESIAN_POINT('Ctrl Pts',(16.1233818656131,13.3783799367939,-40.0568218233461));
#173096=CARTESIAN_POINT('Ctrl Pts',(16.1311160166761,13.4637404380086,-40.0537078613427));
#173097=CARTESIAN_POINT('Ctrl Pts',(16.1353143091727,13.50562506347,-40.0520170589854));
#173098=CARTESIAN_POINT('Ctrl Pts',(16.1428068245722,13.5587458168163,-40.0489973829502));
#173099=CARTESIAN_POINT('Ctrl Pts',(16.1448891096726,13.572327237143,-40.048158049881));
#173100=CARTESIAN_POINT('Ctrl Pts',(16.1487253037964,13.5924009701683,-40.046611254758));
#173101=CARTESIAN_POINT('Ctrl Pts',(16.1501216926184,13.5990342650076,-40.0460481486954));
#173102=CARTESIAN_POINT('Ctrl Pts',(16.1533431149314,13.6118368064944,-40.0447488346497));
#173103=CARTESIAN_POINT('Ctrl Pts',(16.155082100108,13.6180310505429,-40.0440473691212));
#173104=CARTESIAN_POINT('Ctrl Pts',(16.1587072305188,13.6261759350459,-40.0425846077463));
#173105=CARTESIAN_POINT('Ctrl Pts',(16.1601872218844,13.6290832844387,-40.0419873813805));
#173106=CARTESIAN_POINT('Ctrl Pts',(16.1625659967999,13.6312274149738,-40.0410272170531));
#173107=CARTESIAN_POINT('Ctrl Pts',(16.1630523736055,13.6315882691442,-40.0408308891949));
#173108=CARTESIAN_POINT('Ctrl Pts',(16.1641015895466,13.6320902696201,-40.0404073420095));
#173109=CARTESIAN_POINT('Ctrl Pts',(16.1646650639703,13.6322298701781,-40.040179866048));
#173110=CARTESIAN_POINT('Ctrl Pts',(16.1657397786923,13.6322298701781,-40.0397459750112));
#173111=CARTESIAN_POINT('Ctrl Pts',(16.1663032435952,13.6320902696194,-40.0395184754681));
#173112=CARTESIAN_POINT('Ctrl Pts',(16.1673524252991,13.6315882691434,-40.03909484348));
#173113=CARTESIAN_POINT('Ctrl Pts',(16.1678387774937,13.6312274149739,-40.0388984546612));
#173114=CARTESIAN_POINT('Ctrl Pts',(16.1702174061655,13.6290832844389,-40.0379379280993));
#173115=CARTESIAN_POINT('Ctrl Pts',(16.1716971991896,13.626175935046,-40.0373402104569));
#173116=CARTESIAN_POINT('Ctrl Pts',(16.175321773759,13.618031050543,-40.0358760723056));
#173117=CARTESIAN_POINT('Ctrl Pts',(16.1770603359531,13.6118368064945,-40.0351735590819));
#173118=CARTESIAN_POINT('Ctrl Pts',(16.1802808833384,13.5990342650077,-40.0338720779078));
#173119=CARTESIAN_POINT('Ctrl Pts',(16.1816768185129,13.5924009701684,-40.0333078481954));
#173120=CARTESIAN_POINT('Ctrl Pts',(16.1855116387092,13.5723272371431,-40.0317576499594));
#173121=CARTESIAN_POINT('Ctrl Pts',(16.1875929927421,13.5587458168164,-40.0309160107076));
#173122=CARTESIAN_POINT('Ctrl Pts',(16.1950818613657,13.5056250634701,-40.0278873018889));
#173123=CARTESIAN_POINT('Ctrl Pts',(16.1992772653112,13.4637404380087,-40.026189344813));
#173124=CARTESIAN_POINT('Ctrl Pts',(16.2070055001083,13.378379936794,-40.0230607286741));
#173125=CARTESIAN_POINT('Ctrl Pts',(16.210399664954,13.3348895209945,-40.0216860514211));
#173126=CARTESIAN_POINT('Ctrl Pts',(16.2198730439652,13.2027803900917,-40.0178480767771));
#173127=CARTESIAN_POINT('Ctrl Pts',(16.2252468402025,13.1125431310097,-40.0156693452539));
#173128=CARTESIAN_POINT('Ctrl Pts',(16.2378050170779,12.8819138189067,-40.0105755543532));
#173129=CARTESIAN_POINT('Ctrl Pts',(16.2442908457454,12.7414340518507,-40.0079423726229));
#173130=CARTESIAN_POINT('Ctrl Pts',(16.2499999999996,12.6085776053825,-40.0056233547237));
#173131=CARTESIAN_POINT('',(16.2499999999996,12.2864158290368,-40.0000000000002));
#173132=CARTESIAN_POINT('Origin',(-4.1915578441221E-13,12.2864158290368,
-40.));
#173133=CARTESIAN_POINT('',(16.2638371856086,12.2864158290368,-40.0000000000002));
#173134=CARTESIAN_POINT('Origin',(19.7499999999997,12.2864158290368,-25.7500000000002));
#173135=CARTESIAN_POINT('',(19.9999999999997,12.2864158290368,-25.7500000000002));
#173136=CARTESIAN_POINT('',(19.7499999999997,12.2864158290368,-26.0000000000002));
#173137=CARTESIAN_POINT('Origin',(-2.72513568180798E-13,12.2864158290368,
-26.));
#173138=CARTESIAN_POINT('',(16.2499999999997,12.2864158290368,-26.0000000000002));
#173139=CARTESIAN_POINT('Origin',(16.2499999999997,12.2864158290368,-25.7500000000002));
#173140=CARTESIAN_POINT('',(15.9999999999997,12.2864158290368,-25.7500000000002));
#173141=CARTESIAN_POINT('Origin',(16.,12.2864158290368,-1.67413080513437E-13));
#173142=CARTESIAN_POINT('',(15.9999999999998,12.2864158290368,-22.2500000000002));
#173143=CARTESIAN_POINT('Origin',(16.2499999999998,12.2864158290368,-22.2500000000002));
#173144=CARTESIAN_POINT('',(16.2499999999998,12.2864158290368,-22.0000000000002));
#173145=CARTESIAN_POINT('Origin',(-2.30615792114681E-13,12.2864158290368,
-22.));
#173146=CARTESIAN_POINT('',(19.7499999999998,12.2864158290368,-22.0000000000002));
#173147=CARTESIAN_POINT('Origin',(19.7499999999998,12.2864158290368,-22.2500000000002));
#173148=CARTESIAN_POINT('',(19.9999999999998,12.2864158290368,-22.2500000000002));
#173149=CARTESIAN_POINT('Origin',(20.,12.2864158290368,-2.09310856579554E-13));
#173150=CARTESIAN_POINT('Origin',(25.7499999999997,12.2864158290368,-31.7500000000003));
#173151=CARTESIAN_POINT('',(25.9999999999997,12.2864158290368,-31.7500000000003));
#173152=CARTESIAN_POINT('',(25.7499999999997,12.2864158290368,-32.0000000000003));
#173153=CARTESIAN_POINT('Origin',(-3.35360232279975E-13,12.2864158290368,
-32.));
#173154=CARTESIAN_POINT('',(22.2499999999997,12.2864158290368,-32.0000000000002));
#173155=CARTESIAN_POINT('Origin',(22.2499999999997,12.2864158290368,-31.7500000000002));
#173156=CARTESIAN_POINT('',(21.9999999999997,12.2864158290368,-31.7500000000002));
#173157=CARTESIAN_POINT('Origin',(22.,12.2864158290368,-2.30259744612613E-13));
#173158=CARTESIAN_POINT('',(21.9999999999997,12.2864158290368,-28.2500000000002));
#173159=CARTESIAN_POINT('Origin',(22.2499999999997,12.2864158290368,-28.2500000000002));
#173160=CARTESIAN_POINT('',(22.2499999999997,12.2864158290368,-28.0000000000002));
#173161=CARTESIAN_POINT('Origin',(-2.93462456213857E-13,12.2864158290368,
-28.));
#173162=CARTESIAN_POINT('',(25.7499999999997,12.2864158290368,-28.0000000000003));
#173163=CARTESIAN_POINT('Origin',(25.7499999999997,12.2864158290368,-28.2500000000003));
#173164=CARTESIAN_POINT('',(25.9999999999997,12.2864158290368,-28.2500000000003));
#173165=CARTESIAN_POINT('Origin',(26.,12.2864158290368,-2.72157520678731E-13));
#173166=CARTESIAN_POINT('Origin',(22.,12.2864158290368,-2.30259744612613E-13));
#173167=CARTESIAN_POINT('',(22.0146509139909,13.1257661294523,-36.714085776306));
#173168=CARTESIAN_POINT('',(21.9999999999996,12.2864158290368,-34.2500000000002));
#173169=CARTESIAN_POINT('Origin',(22.2499999999996,12.2864158290368,-34.2500000000002));
#173170=CARTESIAN_POINT('',(22.2499999999996,12.2864158290368,-34.0000000000002));
#173171=CARTESIAN_POINT('Origin',(-3.56309120313034E-13,12.2864158290368,
-34.));
#173172=CARTESIAN_POINT('',(25.7499999999996,12.2864158290368,-34.0000000000003));
#173173=CARTESIAN_POINT('Origin',(25.7499999999996,12.2864158290368,-34.2500000000003));
#173174=CARTESIAN_POINT('',(25.9999999999996,12.2864158290368,-34.2500000000003));
#173175=CARTESIAN_POINT('Origin',(26.,12.2864158290368,-2.72157520678731E-13));
#173176=CARTESIAN_POINT('',(25.9999999999996,12.2864158290368,-34.3499696790943));
#173177=CARTESIAN_POINT('Origin',(-2.72513568180798E-13,12.2864158290368,
-26.));
#173178=CARTESIAN_POINT('',(22.2499999999997,12.2864158290368,-26.0000000000002));
#173179=CARTESIAN_POINT('Origin',(22.2499999999997,12.2864158290368,-25.7500000000002));
#173180=CARTESIAN_POINT('',(21.9999999999997,12.2864158290368,-25.7500000000002));
#173181=CARTESIAN_POINT('Origin',(22.,12.2864158290368,-2.30259744612613E-13));
#173182=CARTESIAN_POINT('Origin',(-3.35360232279975E-13,12.2864158290368,
-32.));
#173183=CARTESIAN_POINT('',(28.8949819546429,13.1257661294523,-31.985349086009));
#173184=CARTESIAN_POINT('',(28.2499999999997,12.2864158290368,-32.0000000000003));
#173185=CARTESIAN_POINT('Origin',(28.2499999999997,12.2864158290368,-31.7500000000003));
#173186=CARTESIAN_POINT('',(27.9999999999997,12.2864158290368,-31.7500000000003));
#173187=CARTESIAN_POINT('Origin',(28.,12.2864158290368,-2.93106408711789E-13));
#173188=CARTESIAN_POINT('Origin',(0.,12.2864158290368,0.));
#173189=CARTESIAN_POINT('',(22.3796096990733,12.2864158290368,-36.9278413898937));
#173190=CARTESIAN_POINT('',(25.8999151087526,12.2864158290368,-34.5500621903841));
#173191=CARTESIAN_POINT('Origin',(0.,0.985332996396023,0.));
#173192=CARTESIAN_POINT('Origin',(0.,12.2864158290368,0.));
#173193=CARTESIAN_POINT('',(13.8300339067959,12.2864158290368,-40.9052877038761));
#173194=CARTESIAN_POINT('',(10.3097284971166,12.2864158290368,-41.9311566536835));
#173195=CARTESIAN_POINT('Origin',(0.,12.2864158290368,0.));
#173196=CARTESIAN_POINT('',(4.27478789613822,12.2864158290368,-42.9678785657732));
#173197=CARTESIAN_POINT('',(7.79509330581753,12.2864158290368,-42.4705653406403));
#173198=CARTESIAN_POINT('Origin',(0.,12.2864158290368,0.));
#173199=CARTESIAN_POINT('',(1.76015270483917,12.2864158290368,-43.1441104028771));
#173200=CARTESIAN_POINT('',(-1.76015270484008,12.2864158290368,-43.1441104028771));
#173201=CARTESIAN_POINT('Ctrl Pts',(29.0436118330411,13.9651164298679,-31.9131848054089));
#173202=CARTESIAN_POINT('Ctrl Pts',(29.0032233727569,13.9651164298679,-31.9499414151589));
#173203=CARTESIAN_POINT('Ctrl Pts',(28.9498223452789,13.9651164298679,-31.9706981467783));
#173204=CARTESIAN_POINT('Ctrl Pts',(28.8949819546429,13.9651164298679,-31.9706981720178));
#173205=CARTESIAN_POINT('Ctrl Pts',(29.0633341308017,12.2864158290368,-31.9348557097316));
#173206=CARTESIAN_POINT('Ctrl Pts',(29.0175876366812,12.2864158290368,-31.9764885429721));
#173207=CARTESIAN_POINT('Ctrl Pts',(28.9571016212998,12.2864158290368,-31.9999999712925));
#173208=CARTESIAN_POINT('Ctrl Pts',(28.8949819546429,12.2864158290368,-32.0000000000003));
#173209=CARTESIAN_POINT('Ctrl Pts',(22.3644229581349,13.9651164298679,-36.9027822593663));
#173210=CARTESIAN_POINT('Ctrl Pts',(22.3312091757296,13.9651164298679,-36.9229108936164));
#173211=CARTESIAN_POINT('Ctrl Pts',(22.2923331086277,13.9651164298679,-36.934086528442));
#173212=CARTESIAN_POINT('Ctrl Pts',(22.2148970119214,13.9651164298679,-36.9353575668886));
#173213=CARTESIAN_POINT('Ctrl Pts',(22.1757260685608,13.9651164298679,-36.9255131230135));
#173214=CARTESIAN_POINT('Ctrl Pts',(22.1077375132971,13.9651164298679,-36.8872471555963));
#173215=CARTESIAN_POINT('Ctrl Pts',(22.0791716683464,13.9651164298679,-36.8590943157987));
#173216=CARTESIAN_POINT('Ctrl Pts',(22.0399505487754,13.9651164298679,-36.7921367646118));
#173217=CARTESIAN_POINT('Ctrl Pts',(22.0293018538859,13.9651164298679,-36.7532188988516));
#173218=CARTESIAN_POINT('Ctrl Pts',(22.0293018279822,13.9651164298679,-36.714085776306));
#173219=CARTESIAN_POINT('Ctrl Pts',(22.3796096990733,12.2864158290368,-36.9278413898937));
#173220=CARTESIAN_POINT('Ctrl Pts',(22.3419882773303,12.2864158290367,-36.9506411971851));
#173221=CARTESIAN_POINT('Ctrl Pts',(22.2979530583088,12.2864158290368,-36.9633000574056));
#173222=CARTESIAN_POINT('Ctrl Pts',(22.2102388654261,12.2864158290368,-36.9647398008017));
#173223=CARTESIAN_POINT('Ctrl Pts',(22.1658677743318,12.2864158290368,-36.9535886975367));
#173224=CARTESIAN_POINT('Ctrl Pts',(22.0888518721026,12.2864158290368,-36.9102418725236));
#173225=CARTESIAN_POINT('Ctrl Pts',(22.0564924152441,12.2864158290368,-36.8783504274687));
#173226=CARTESIAN_POINT('Ctrl Pts',(22.0120627276038,12.2864158290368,-36.8025009076984));
#173227=CARTESIAN_POINT('Ctrl Pts',(22.0000000294019,12.2864158290368,-36.7584147748601));
#173228=CARTESIAN_POINT('Ctrl Pts',(21.9999999999996,12.2864158290368,-36.714085776306));
#173229=CARTESIAN_POINT('Ctrl Pts',(25.9706981720171,13.9651164298679,-34.3499700010598));
#173230=CARTESIAN_POINT('Ctrl Pts',(25.9706979880728,13.9651164298679,-34.4187861304548));
#173231=CARTESIAN_POINT('Ctrl Pts',(25.9377080563337,13.9651164298679,-34.4851102672945));
#173232=CARTESIAN_POINT('Ctrl Pts',(25.8823394983478,13.9651164298679,-34.5266166142125));
#173233=CARTESIAN_POINT('Ctrl Pts',(25.9999999999996,12.2864158290368,-34.3499700010598));
#173234=CARTESIAN_POINT('Ctrl Pts',(25.9999997915579,12.2864158290368,-34.4279226079433));
#173235=CARTESIAN_POINT('Ctrl Pts',(25.9626305406761,12.2864158290368,-34.5030483513182));
#173236=CARTESIAN_POINT('Ctrl Pts',(25.8999151087526,12.2864158290368,-34.5500621903841));
#173237=CARTESIAN_POINT('Ctrl Pts',(13.970698172017,13.9651164298679,-40.6684318962849));
#173238=CARTESIAN_POINT('Ctrl Pts',(13.970698049303,13.9651164298681,-40.7143553275645));
#173239=CARTESIAN_POINT('Ctrl Pts',(13.956108530185,13.9651164298679,-40.759686253661));
#173240=CARTESIAN_POINT('Ctrl Pts',(13.9027205260877,13.9651164298679,-40.8342179533946));
#173241=CARTESIAN_POINT('Ctrl Pts',(13.8643746603694,13.9651164298679,-40.862745762539));
#173242=CARTESIAN_POINT('Ctrl Pts',(13.8206488842281,13.9651164298679,-40.8775294893373));
#173243=CARTESIAN_POINT('Ctrl Pts',(13.9999999999996,12.2864158290368,-40.6684318962849));
#173244=CARTESIAN_POINT('Ctrl Pts',(13.9999998609676,12.2864158290369,-40.7204534177383));
#173245=CARTESIAN_POINT('Ctrl Pts',(13.9834730289834,12.2864158290368,-40.7718027191554));
#173246=CARTESIAN_POINT('Ctrl Pts',(13.9229980972695,12.2864158290368,-40.8562280414981));
#173247=CARTESIAN_POINT('Ctrl Pts',(13.8795628077703,12.2864158290368,-40.8885419350419));
#173248=CARTESIAN_POINT('Ctrl Pts',(13.8300339067972,12.2864158290368,-40.9052877038781));
#173249=CARTESIAN_POINT('Ctrl Pts',(10.302732344014,13.9651164298679,-41.9027022873246));
#173250=CARTESIAN_POINT('Ctrl Pts',(10.2377641729665,13.9651164298679,-41.9186760059022));
#173251=CARTESIAN_POINT('Ctrl Pts',(10.1663047682504,13.9651164298679,-41.903129311994));
#173252=CARTESIAN_POINT('Ctrl Pts',(10.0616797048918,13.9651164298679,-41.8212667500849));
#173253=CARTESIAN_POINT('Ctrl Pts',(10.0293018875522,13.9651164298679,-41.7556158681868));
#173254=CARTESIAN_POINT('Ctrl Pts',(10.0293018279821,13.9651164298679,-41.6884058289698));
#173255=CARTESIAN_POINT('Ctrl Pts',(10.3097284971166,12.2864158290368,-41.9311566536835));
#173256=CARTESIAN_POINT('Ctrl Pts',(10.2361380476234,12.2864158290368,-41.9492503311143));
#173257=CARTESIAN_POINT('Ctrl Pts',(10.1551935604054,12.2864158290368,-41.9316408283578));
#173258=CARTESIAN_POINT('Ctrl Pts',(10.0366779216431,12.2864158290368,-41.8389097607661));
#173259=CARTESIAN_POINT('Ctrl Pts',(10.0000000680333,12.2864158290368,-41.7645408613859));
#173260=CARTESIAN_POINT('Ctrl Pts',(9.99999999999956,12.2864158290368,-41.6884058289698));
#173261=CARTESIAN_POINT('Ctrl Pts',(4.27188703695356,13.9651164298679,-42.9387206828063));
#173262=CARTESIAN_POINT('Ctrl Pts',(4.21070645264726,13.9651164298679,-42.944807251327));
#173263=CARTESIAN_POINT('Ctrl Pts',(4.14722789953931,13.9651164298679,-42.9237511284716));
#173264=CARTESIAN_POINT('Ctrl Pts',(4.05657837554722,13.9651164298679,-42.8417116813899));
#173265=CARTESIAN_POINT('Ctrl Pts',(4.02930198388689,13.9651164298679,-42.7807014915391));
#173266=CARTESIAN_POINT('Ctrl Pts',(4.0293018279821,13.9651164298679,-42.7191142657048));
#173267=CARTESIAN_POINT('Ctrl Pts',(4.27478789613824,12.2864158290368,-42.9678785657732));
#173268=CARTESIAN_POINT('Ctrl Pts',(4.20548749139628,12.2864158290368,-42.9747729370317));
#173269=CARTESIAN_POINT('Ctrl Pts',(4.13358319687043,12.2864158290368,-42.9509225178879));
#173270=CARTESIAN_POINT('Ctrl Pts',(4.03089898418786,12.2864158290368,-42.8579914613633));
#173271=CARTESIAN_POINT('Ctrl Pts',(4.00000017659918,12.2864158290368,-42.7888799353853));
#173272=CARTESIAN_POINT('Ctrl Pts',(3.99999999999955,12.2864158290368,-42.7191142657048));
#173273=CARTESIAN_POINT('Ctrl Pts',(7.97069817201701,13.9651164298679,-42.2246587886425));
#173274=CARTESIAN_POINT('Ctrl Pts',(7.97069803484298,13.9651164298679,-42.2760024589038));
#173275=CARTESIAN_POINT('Ctrl Pts',(7.95246573748438,13.9651164298679,-42.3264320674072));
#173276=CARTESIAN_POINT('Ctrl Pts',(7.88663227409761,13.9651164298679,-42.4054379652169));
#173277=CARTESIAN_POINT('Ctrl Pts',(7.84052511144215,13.9651164298679,-42.4324354338317));
#173278=CARTESIAN_POINT('Ctrl Pts',(7.78980357716643,13.9651164298679,-42.4417449330458));
#173279=CARTESIAN_POINT('Ctrl Pts',(7.99999999999956,12.2864158290368,-42.2246587886425));
#173280=CARTESIAN_POINT('Ctrl Pts',(7.99999984459579,12.2864158290368,-42.2828205030767));
#173281=CARTESIAN_POINT('Ctrl Pts',(7.97934638688344,12.2864158290368,-42.339945825462));
#173282=CARTESIAN_POINT('Ctrl Pts',(7.90477349623705,12.2864158290368,-42.4294397982629));
#173283=CARTESIAN_POINT('Ctrl Pts',(7.85254658294828,12.2864158290368,-42.4600202882061));
#173284=CARTESIAN_POINT('Ctrl Pts',(7.79509330581754,12.2864158290368,-42.4705653406403));
#173285=CARTESIAN_POINT('Ctrl Pts',(1.97069817201701,13.9651164298679,-42.8943150864053));
#173286=CARTESIAN_POINT('Ctrl Pts',(1.97069802170254,13.9651164298679,-42.9505876943552));
#173287=CARTESIAN_POINT('Ctrl Pts',(1.94811497989917,13.9651164298679,-43.0066025021277));
#173288=CARTESIAN_POINT('Ctrl Pts',(1.87036492378233,13.9651164298679,-43.087623624048));
#173289=CARTESIAN_POINT('Ctrl Pts',(1.81575705940205,13.9651164298679,-43.1125156264926));
#173290=CARTESIAN_POINT('Ctrl Pts',(1.75895827010599,13.9651164298679,-43.1148329294755));
#173291=CARTESIAN_POINT('Ctrl Pts',(1.99999999999955,12.2864158290368,-42.8943150864053));
#173292=CARTESIAN_POINT('Ctrl Pts',(1.99999982972045,12.2864158290368,-42.9580603817067));
#173293=CARTESIAN_POINT('Ctrl Pts',(1.97441776391982,12.2864158290368,-43.0215128426886));
#173294=CARTESIAN_POINT('Ctrl Pts',(1.88634592712773,12.2864158290368,-43.1132899987123));
#173295=CARTESIAN_POINT('Ctrl Pts',(1.82448984655227,12.2864158290368,-43.1414855467453));
#173296=CARTESIAN_POINT('Ctrl Pts',(1.76015270483921,12.2864158290368,-43.1441104028772));
#173297=CARTESIAN_POINT('Origin',(-1.75000000000002,12.2864158290368,-1.74999999999998));
#173298=CARTESIAN_POINT('',(-2.,12.2864158290368,-1.75));
#173299=CARTESIAN_POINT('Origin',(-1.75000000000008,12.2864158290368,-7.74999999999998));
#173300=CARTESIAN_POINT('',(-2.00000000000008,12.2864158290368,-7.74999999999998));
#173301=CARTESIAN_POINT('Origin',(-1.75000000000004,12.2864158290368,-4.24999999999998));
#173302=CARTESIAN_POINT('',(-2.00000000000004,12.2864158290368,-4.24999999999998));
#173303=CARTESIAN_POINT('Origin',(-2.,12.2864158290368,2.11269117840926E-14));
#173304=CARTESIAN_POINT('Origin',(-1.75000000000042,12.2864158290368,-40.25));
#173305=CARTESIAN_POINT('',(-2.00000000000042,12.2864158290368,-40.25));
#173306=CARTESIAN_POINT('Origin',(-2.,12.2864158290368,2.11269117840926E-14));
#173307=CARTESIAN_POINT('Ctrl Pts',(-1.97557953310553,13.685332956652,-42.8953043480232));
#173308=CARTESIAN_POINT('Ctrl Pts',(-1.9837203644547,13.2190272474469,-42.8950103058249));
#173309=CARTESIAN_POINT('Ctrl Pts',(-1.99186060259363,12.7527215382419,
-42.8946805520389));
#173310=CARTESIAN_POINT('Ctrl Pts',(-2.00000000000045,12.2864158290368,
-42.8943150864052));
#173311=CARTESIAN_POINT('Origin',(-1.7500000000004,12.2864158290368,-37.75));
#173312=CARTESIAN_POINT('',(-2.0000000000004,12.2864158290368,-37.75));
#173313=CARTESIAN_POINT('Origin',(-1.75000000000036,12.2864158290368,-34.25));
#173314=CARTESIAN_POINT('',(-2.00000000000036,12.2864158290368,-34.25));
#173315=CARTESIAN_POINT('Origin',(-2.,12.2864158290368,2.11269117840926E-14));
#173316=CARTESIAN_POINT('Origin',(-1.75000000000033,12.2864158290368,-31.75));
#173317=CARTESIAN_POINT('',(-2.00000000000033,12.2864158290368,-31.75));
#173318=CARTESIAN_POINT('Origin',(-1.7500000000003,12.2864158290368,-28.25));
#173319=CARTESIAN_POINT('',(-2.0000000000003,12.2864158290368,-28.25));
#173320=CARTESIAN_POINT('Origin',(-2.,12.2864158290368,2.11269117840926E-14));
#173321=CARTESIAN_POINT('Origin',(-1.75000000000027,12.2864158290368,-25.75));
#173322=CARTESIAN_POINT('',(-2.00000000000027,12.2864158290368,-25.75));
#173323=CARTESIAN_POINT('Origin',(-1.75000000000023,12.2864158290368,-22.25));
#173324=CARTESIAN_POINT('',(-2.00000000000023,12.2864158290368,-22.25));
#173325=CARTESIAN_POINT('Origin',(-2.,12.2864158290368,2.11269117840926E-14));
#173326=CARTESIAN_POINT('Origin',(-1.75000000000021,12.2864158290368,-19.75));
#173327=CARTESIAN_POINT('',(-2.00000000000021,12.2864158290368,-19.75));
#173328=CARTESIAN_POINT('Origin',(-1.75000000000017,12.2864158290368,-16.25));
#173329=CARTESIAN_POINT('',(-2.00000000000017,12.2864158290368,-16.25));
#173330=CARTESIAN_POINT('Origin',(-2.,12.2864158290368,2.11269117840926E-14));
#173331=CARTESIAN_POINT('Origin',(-1.75000000000014,12.2864158290368,-13.75));
#173332=CARTESIAN_POINT('',(-2.00000000000014,12.2864158290368,-13.75));
#173333=CARTESIAN_POINT('Origin',(-1.75000000000011,12.2864158290368,-10.25));
#173334=CARTESIAN_POINT('',(-2.00000000000011,12.2864158290368,-10.25));
#173335=CARTESIAN_POINT('Origin',(-2.,12.2864158290368,2.11269117840926E-14));
#173336=CARTESIAN_POINT('Origin',(-7.75000000000008,12.2864158290368,-7.74999999999992));
#173337=CARTESIAN_POINT('',(-8.,12.2864158290368,-7.75));
#173338=CARTESIAN_POINT('',(-7.75000000000008,12.2864158290368,-7.99999999999992));
#173339=CARTESIAN_POINT('Origin',(-8.36175283812014E-14,12.2864158290368,
-8.));
#173340=CARTESIAN_POINT('',(-4.25000000000009,12.2864158290368,-7.99999999999995));
#173341=CARTESIAN_POINT('Origin',(-4.25000000000008,12.2864158290368,-7.74999999999996));
#173342=CARTESIAN_POINT('',(-4.00000000000008,12.2864158290368,-7.74999999999996));
#173343=CARTESIAN_POINT('Origin',(-4.,12.2864158290368,4.20757998171514E-14));
#173344=CARTESIAN_POINT('',(-4.00000000000004,12.2864158290368,-4.24999999999996));
#173345=CARTESIAN_POINT('Origin',(-4.25000000000004,12.2864158290368,-4.24999999999996));
#173346=CARTESIAN_POINT('',(-4.25,12.2864158290368,-4.));
#173347=CARTESIAN_POINT('Origin',(-7.75000000000033,12.2864158290368,-31.7499999999999));
#173348=CARTESIAN_POINT('',(-7.75000000000033,12.2864158290368,-31.9999999999999));
#173349=CARTESIAN_POINT('',(-8.00000000000033,12.2864158290368,-31.7499999999999));
#173350=CARTESIAN_POINT('Origin',(-3.35004184777907E-13,12.2864158290368,
-32.));
#173351=CARTESIAN_POINT('',(-4.25000000000033,12.2864158290368,-32.));
#173352=CARTESIAN_POINT('Origin',(-4.25000000000033,12.2864158290368,-31.75));
#173353=CARTESIAN_POINT('',(-4.00000000000033,12.2864158290368,-31.75));
#173354=CARTESIAN_POINT('Origin',(-4.,12.2864158290368,4.20757998171514E-14));
#173355=CARTESIAN_POINT('',(-4.0000000000003,12.2864158290368,-28.25));
#173356=CARTESIAN_POINT('Origin',(-4.2500000000003,12.2864158290368,-28.25));
#173357=CARTESIAN_POINT('',(-4.25000000000029,12.2864158290368,-28.));
#173358=CARTESIAN_POINT('Origin',(-2.93106408711789E-13,12.2864158290368,
-28.));
#173359=CARTESIAN_POINT('',(-7.75000000000029,12.2864158290368,-27.9999999999999));
#173360=CARTESIAN_POINT('Origin',(-7.7500000000003,12.2864158290368,-28.2499999999999));
#173361=CARTESIAN_POINT('',(-8.0000000000003,12.2864158290368,-28.2499999999999));
#173362=CARTESIAN_POINT('Origin',(-8.,12.2864158290368,8.3973575883269E-14));
#173363=CARTESIAN_POINT('Origin',(-7.7500000000004,12.2864158290368,-37.7499999999999));
#173364=CARTESIAN_POINT('',(-7.7500000000004,12.2864158290368,-37.9999999999999));
#173365=CARTESIAN_POINT('',(-8.0000000000004,12.2864158290368,-37.7499999999999));
#173366=CARTESIAN_POINT('Origin',(-3.97850848877083E-13,12.2864158290368,
-38.));
#173367=CARTESIAN_POINT('',(-4.2500000000004,12.2864158290368,-38.));
#173368=CARTESIAN_POINT('Origin',(-4.2500000000004,12.2864158290368,-37.75));
#173369=CARTESIAN_POINT('',(-4.0000000000004,12.2864158290368,-37.75));
#173370=CARTESIAN_POINT('Origin',(-4.,12.2864158290368,4.20757998171514E-14));
#173371=CARTESIAN_POINT('',(-4.00000000000036,12.2864158290368,-34.25));
#173372=CARTESIAN_POINT('Origin',(-4.25000000000036,12.2864158290368,-34.25));
#173373=CARTESIAN_POINT('',(-4.25000000000036,12.2864158290368,-34.));
#173374=CARTESIAN_POINT('Origin',(-3.55953072810966E-13,12.2864158290368,
-34.));
#173375=CARTESIAN_POINT('',(-7.75000000000036,12.2864158290368,-33.9999999999999));
#173376=CARTESIAN_POINT('Origin',(-7.75000000000036,12.2864158290368,-34.2499999999999));
#173377=CARTESIAN_POINT('',(-8.00000000000036,12.2864158290368,-34.2499999999999));
#173378=CARTESIAN_POINT('Origin',(-8.,12.2864158290368,8.3973575883269E-14));
#173379=CARTESIAN_POINT('Origin',(-4.,12.2864158290368,4.20757998171514E-14));
#173380=CARTESIAN_POINT('',(-4.00000000000042,12.2864158290368,-40.25));
#173381=CARTESIAN_POINT('',(-4.01465091399172,13.1257661294523,-42.7191142657048));
#173382=CARTESIAN_POINT('Origin',(-4.25000000000042,12.2864158290368,-40.25));
#173383=CARTESIAN_POINT('',(-4.25000000000042,12.2864158290368,-40.));
#173384=CARTESIAN_POINT('Origin',(-4.18799736910142E-13,12.2864158290368,
-40.));
#173385=CARTESIAN_POINT('',(-7.75000000000042,12.2864158290368,-39.9999999999999));
#173386=CARTESIAN_POINT('Origin',(-7.75000000000042,12.2864158290368,-40.2499999999999));
#173387=CARTESIAN_POINT('',(-8.00000000000042,12.2864158290368,-40.2499999999999));
#173388=CARTESIAN_POINT('Origin',(-8.,12.2864158290368,8.3973575883269E-14));
#173389=CARTESIAN_POINT('',(-8.00000000000044,12.2864158290368,-42.2246585485086));
#173390=CARTESIAN_POINT('Origin',(-7.75000000000027,12.2864158290368,-25.7499999999999));
#173391=CARTESIAN_POINT('',(-7.75000000000027,12.2864158290368,-25.9999999999999));
#173392=CARTESIAN_POINT('',(-8.00000000000027,12.2864158290368,-25.7499999999999));
#173393=CARTESIAN_POINT('Origin',(-2.72157520678731E-13,12.2864158290368,
-26.));
#173394=CARTESIAN_POINT('',(-4.25000000000027,12.2864158290368,-26.));
#173395=CARTESIAN_POINT('Origin',(-4.25000000000027,12.2864158290368,-25.75));
#173396=CARTESIAN_POINT('',(-4.00000000000027,12.2864158290368,-25.75));
#173397=CARTESIAN_POINT('Origin',(-4.,12.2864158290368,4.20757998171514E-14));
#173398=CARTESIAN_POINT('',(-4.00000000000023,12.2864158290368,-22.25));
#173399=CARTESIAN_POINT('Origin',(-4.25000000000023,12.2864158290368,-22.25));
#173400=CARTESIAN_POINT('',(-4.25000000000023,12.2864158290368,-22.));
#173401=CARTESIAN_POINT('Origin',(-2.30259744612613E-13,12.2864158290368,
-22.));
#173402=CARTESIAN_POINT('',(-7.75000000000023,12.2864158290368,-21.9999999999999));
#173403=CARTESIAN_POINT('Origin',(-7.75000000000023,12.2864158290368,-22.2499999999999));
#173404=CARTESIAN_POINT('',(-8.00000000000023,12.2864158290368,-22.2499999999999));
#173405=CARTESIAN_POINT('Origin',(-8.,12.2864158290368,8.3973575883269E-14));
#173406=CARTESIAN_POINT('Origin',(-7.75000000000021,12.2864158290368,-19.7499999999999));
#173407=CARTESIAN_POINT('',(-7.75000000000021,12.2864158290368,-19.9999999999999));
#173408=CARTESIAN_POINT('',(-8.00000000000021,12.2864158290368,-19.7499999999999));
#173409=CARTESIAN_POINT('Origin',(-2.09310856579554E-13,12.2864158290368,
-20.));
#173410=CARTESIAN_POINT('',(-4.25000000000021,12.2864158290368,-20.));
#173411=CARTESIAN_POINT('Origin',(-4.25000000000021,12.2864158290368,-19.75));
#173412=CARTESIAN_POINT('',(-4.00000000000021,12.2864158290368,-19.75));
#173413=CARTESIAN_POINT('Origin',(-4.,12.2864158290368,4.20757998171514E-14));
#173414=CARTESIAN_POINT('',(-4.00000000000017,12.2864158290368,-16.25));
#173415=CARTESIAN_POINT('Origin',(-4.25000000000017,12.2864158290368,-16.25));
#173416=CARTESIAN_POINT('',(-4.25000000000017,12.2864158290368,-16.));
#173417=CARTESIAN_POINT('Origin',(-1.67413080513437E-13,12.2864158290368,
-16.));
#173418=CARTESIAN_POINT('',(-7.75000000000017,12.2864158290368,-15.9999999999999));
#173419=CARTESIAN_POINT('Origin',(-7.75000000000017,12.2864158290368,-16.2499999999999));
#173420=CARTESIAN_POINT('',(-8.00000000000017,12.2864158290368,-16.2499999999999));
#173421=CARTESIAN_POINT('Origin',(-8.,12.2864158290368,8.3973575883269E-14));
#173422=CARTESIAN_POINT('Origin',(-7.75000000000014,12.2864158290368,-13.7499999999999));
#173423=CARTESIAN_POINT('',(-7.75000000000015,12.2864158290368,-13.9999999999999));
#173424=CARTESIAN_POINT('',(-8.00000000000014,12.2864158290368,-13.7499999999999));
#173425=CARTESIAN_POINT('Origin',(-1.46464192480378E-13,12.2864158290368,
-14.));
#173426=CARTESIAN_POINT('',(-4.25000000000015,12.2864158290368,-14.));
#173427=CARTESIAN_POINT('Origin',(-4.25000000000014,12.2864158290368,-13.75));
#173428=CARTESIAN_POINT('',(-4.00000000000014,12.2864158290368,-13.75));
#173429=CARTESIAN_POINT('Origin',(-4.,12.2864158290368,4.20757998171514E-14));
#173430=CARTESIAN_POINT('',(-4.00000000000011,12.2864158290368,-10.25));
#173431=CARTESIAN_POINT('Origin',(-4.25000000000011,12.2864158290368,-10.25));
#173432=CARTESIAN_POINT('',(-4.25000000000011,12.2864158290368,-9.99999999999996));
#173433=CARTESIAN_POINT('Origin',(-1.0456641641426E-13,12.2864158290368,
-10.));
#173434=CARTESIAN_POINT('',(-7.7500000000001,12.2864158290368,-9.99999999999992));
#173435=CARTESIAN_POINT('Origin',(-7.75000000000011,12.2864158290368,-10.2499999999999));
#173436=CARTESIAN_POINT('',(-8.00000000000011,12.2864158290368,-10.2499999999999));
#173437=CARTESIAN_POINT('Origin',(-8.,12.2864158290368,8.3973575883269E-14));
#173438=CARTESIAN_POINT('Origin',(-13.7500000000001,12.2864158290368,-13.7499999999999));
#173439=CARTESIAN_POINT('',(-14.,12.2864158290368,-13.75));
#173440=CARTESIAN_POINT('',(-13.7500000000001,12.2864158290368,-13.9999999999999));
#173441=CARTESIAN_POINT('Origin',(-1.46464192480378E-13,12.2864158290368,
-14.));
#173442=CARTESIAN_POINT('',(-10.2500000000001,12.2864158290368,-13.9999999999999));
#173443=CARTESIAN_POINT('Origin',(-10.2500000000001,12.2864158290368,-13.7499999999999));
#173444=CARTESIAN_POINT('',(-10.0000000000001,12.2864158290368,-13.7499999999999));
#173445=CARTESIAN_POINT('Origin',(-10.,12.2864158290368,1.04922463916328E-13));
#173446=CARTESIAN_POINT('',(-10.0000000000001,12.2864158290368,-10.2499999999999));
#173447=CARTESIAN_POINT('Origin',(-10.2500000000001,12.2864158290368,-10.2499999999999));
#173448=CARTESIAN_POINT('',(-10.25,12.2864158290368,-10.));
#173449=CARTESIAN_POINT('Origin',(-13.7500000000003,12.2864158290368,-31.7499999999999));
#173450=CARTESIAN_POINT('',(-13.7500000000003,12.2864158290368,-31.9999999999999));
#173451=CARTESIAN_POINT('',(-14.0000000000003,12.2864158290368,-31.7499999999999));
#173452=CARTESIAN_POINT('Origin',(-3.35004184777907E-13,12.2864158290368,
-32.));
#173453=CARTESIAN_POINT('',(-10.2500000000003,12.2864158290368,-31.9999999999999));
#173454=CARTESIAN_POINT('Origin',(-10.2500000000003,12.2864158290368,-31.7499999999999));
#173455=CARTESIAN_POINT('',(-10.0000000000003,12.2864158290368,-31.7499999999999));
#173456=CARTESIAN_POINT('Origin',(-10.,12.2864158290368,1.04922463916328E-13));
#173457=CARTESIAN_POINT('',(-10.0000000000003,12.2864158290368,-28.2499999999999));
#173458=CARTESIAN_POINT('Origin',(-10.2500000000003,12.2864158290368,-28.2499999999999));
#173459=CARTESIAN_POINT('',(-10.2500000000003,12.2864158290368,-27.9999999999999));
#173460=CARTESIAN_POINT('Origin',(-2.93106408711789E-13,12.2864158290368,
-28.));
#173461=CARTESIAN_POINT('',(-13.7500000000003,12.2864158290368,-27.9999999999999));
#173462=CARTESIAN_POINT('Origin',(-13.7500000000003,12.2864158290368,-28.2499999999999));
#173463=CARTESIAN_POINT('',(-14.0000000000003,12.2864158290368,-28.2499999999999));
#173464=CARTESIAN_POINT('Origin',(-14.,12.2864158290368,1.46820239982445E-13));
#173465=CARTESIAN_POINT('Origin',(-13.7500000000004,12.2864158290368,-37.7499999999999));
#173466=CARTESIAN_POINT('',(-13.7500000000004,12.2864158290368,-37.9999999999999));
#173467=CARTESIAN_POINT('',(-14.0000000000004,12.2864158290368,-37.7499999999999));
#173468=CARTESIAN_POINT('Origin',(-3.97850848877083E-13,12.2864158290368,
-38.));
#173469=CARTESIAN_POINT('',(-10.2500000000004,12.2864158290368,-37.9999999999999));
#173470=CARTESIAN_POINT('Origin',(-10.2500000000004,12.2864158290368,-37.7499999999999));
#173471=CARTESIAN_POINT('',(-10.0000000000004,12.2864158290368,-37.7499999999999));
#173472=CARTESIAN_POINT('Origin',(-10.,12.2864158290368,1.04922463916328E-13));
#173473=CARTESIAN_POINT('',(-10.0000000000004,12.2864158290368,-34.2499999999999));
#173474=CARTESIAN_POINT('Origin',(-10.2500000000004,12.2864158290368,-34.2499999999999));
#173475=CARTESIAN_POINT('',(-10.2500000000004,12.2864158290368,-33.9999999999999));
#173476=CARTESIAN_POINT('Origin',(-3.55953072810966E-13,12.2864158290368,
-34.));
#173477=CARTESIAN_POINT('',(-13.7500000000004,12.2864158290368,-33.9999999999999));
#173478=CARTESIAN_POINT('Origin',(-13.7500000000004,12.2864158290368,-34.2499999999999));
#173479=CARTESIAN_POINT('',(-14.0000000000004,12.2864158290368,-34.2499999999999));
#173480=CARTESIAN_POINT('Origin',(-14.,12.2864158290368,1.46820239982445E-13));
#173481=CARTESIAN_POINT('Origin',(-10.,12.2864158290368,1.04922463916328E-13));
#173482=CARTESIAN_POINT('',(-10.0000000000004,12.2864158290368,-40.2499999999999));
#173483=CARTESIAN_POINT('',(-10.0146509139917,13.1257661294523,-41.6884058289696));
#173484=CARTESIAN_POINT('Origin',(-10.2500000000004,12.2864158290368,-40.2499999999999));
#173485=CARTESIAN_POINT('',(-10.2500000000004,12.2864158290368,-39.9999999999999));
#173486=CARTESIAN_POINT('Origin',(-4.18799736910142E-13,12.2864158290368,
-40.));
#173487=CARTESIAN_POINT('',(-13.7500000000004,12.2864158290368,-39.9999999999999));
#173488=CARTESIAN_POINT('Origin',(-13.7500000000004,12.2864158290368,-40.2499999999999));
#173489=CARTESIAN_POINT('',(-14.0000000000004,12.2864158290368,-40.2499999999999));
#173490=CARTESIAN_POINT('Origin',(-14.,12.2864158290368,1.46820239982445E-13));
#173491=CARTESIAN_POINT('',(-14.0000000000004,12.2864158290368,-40.6684313243129));
#173492=CARTESIAN_POINT('Origin',(-13.7500000000003,12.2864158290368,-25.7499999999999));
#173493=CARTESIAN_POINT('',(-13.7500000000003,12.2864158290368,-25.9999999999999));
#173494=CARTESIAN_POINT('',(-14.0000000000003,12.2864158290368,-25.7499999999999));
#173495=CARTESIAN_POINT('Origin',(-2.72157520678731E-13,12.2864158290368,
-26.));
#173496=CARTESIAN_POINT('',(-10.2500000000003,12.2864158290368,-25.9999999999999));
#173497=CARTESIAN_POINT('Origin',(-10.2500000000003,12.2864158290368,-25.7499999999999));
#173498=CARTESIAN_POINT('',(-10.0000000000003,12.2864158290368,-25.7499999999999));
#173499=CARTESIAN_POINT('Origin',(-10.,12.2864158290368,1.04922463916328E-13));
#173500=CARTESIAN_POINT('',(-10.0000000000002,12.2864158290368,-22.2499999999999));
#173501=CARTESIAN_POINT('Origin',(-10.2500000000002,12.2864158290368,-22.2499999999999));
#173502=CARTESIAN_POINT('',(-10.2500000000002,12.2864158290368,-21.9999999999999));
#173503=CARTESIAN_POINT('Origin',(-2.30259744612613E-13,12.2864158290368,
-22.));
#173504=CARTESIAN_POINT('',(-13.7500000000002,12.2864158290368,-21.9999999999999));
#173505=CARTESIAN_POINT('Origin',(-13.7500000000002,12.2864158290368,-22.2499999999999));
#173506=CARTESIAN_POINT('',(-14.0000000000002,12.2864158290368,-22.2499999999999));
#173507=CARTESIAN_POINT('Origin',(-14.,12.2864158290368,1.46820239982445E-13));
#173508=CARTESIAN_POINT('Origin',(-13.7500000000002,12.2864158290368,-19.7499999999999));
#173509=CARTESIAN_POINT('',(-13.7500000000002,12.2864158290368,-19.9999999999999));
#173510=CARTESIAN_POINT('',(-14.0000000000002,12.2864158290368,-19.7499999999999));
#173511=CARTESIAN_POINT('Origin',(-2.09310856579554E-13,12.2864158290368,
-20.));
#173512=CARTESIAN_POINT('',(-10.2500000000002,12.2864158290368,-19.9999999999999));
#173513=CARTESIAN_POINT('Origin',(-10.2500000000002,12.2864158290368,-19.7499999999999));
#173514=CARTESIAN_POINT('',(-10.0000000000002,12.2864158290368,-19.7499999999999));
#173515=CARTESIAN_POINT('Origin',(-10.,12.2864158290368,1.04922463916328E-13));
#173516=CARTESIAN_POINT('',(-10.0000000000002,12.2864158290368,-16.2499999999999));
#173517=CARTESIAN_POINT('Origin',(-10.2500000000002,12.2864158290368,-16.2499999999999));
#173518=CARTESIAN_POINT('',(-10.2500000000002,12.2864158290368,-15.9999999999999));
#173519=CARTESIAN_POINT('Origin',(-1.67413080513437E-13,12.2864158290368,
-16.));
#173520=CARTESIAN_POINT('',(-13.7500000000002,12.2864158290368,-15.9999999999999));
#173521=CARTESIAN_POINT('Origin',(-13.7500000000002,12.2864158290368,-16.2499999999999));
#173522=CARTESIAN_POINT('',(-14.0000000000002,12.2864158290368,-16.2499999999999));
#173523=CARTESIAN_POINT('Origin',(-14.,12.2864158290368,1.46820239982445E-13));
#173524=CARTESIAN_POINT('Origin',(-19.7500000000002,12.2864158290368,-19.7499999999998));
#173525=CARTESIAN_POINT('',(-20.,12.2864158290368,-19.75));
#173526=CARTESIAN_POINT('',(-19.7500000000002,12.2864158290368,-19.9999999999998));
#173527=CARTESIAN_POINT('Origin',(-2.09310856579554E-13,12.2864158290368,
-20.));
#173528=CARTESIAN_POINT('',(-16.2500000000002,12.2864158290368,-19.9999999999998));
#173529=CARTESIAN_POINT('Origin',(-16.2500000000002,12.2864158290368,-19.7499999999998));
#173530=CARTESIAN_POINT('',(-16.0000000000002,12.2864158290368,-19.7499999999998));
#173531=CARTESIAN_POINT('Origin',(-16.,12.2864158290368,1.67769128015504E-13));
#173532=CARTESIAN_POINT('',(-16.0000000000002,12.2864158290368,-16.2499999999998));
#173533=CARTESIAN_POINT('Origin',(-16.2500000000002,12.2864158290368,-16.2499999999998));
#173534=CARTESIAN_POINT('',(-16.25,12.2864158290368,-16.));
#173535=CARTESIAN_POINT('Origin',(-19.7500000000003,12.2864158290368,-31.7499999999998));
#173536=CARTESIAN_POINT('',(-19.7500000000003,12.2864158290368,-31.9999999999998));
#173537=CARTESIAN_POINT('',(-20.0000000000003,12.2864158290368,-31.7499999999998));
#173538=CARTESIAN_POINT('Origin',(-3.35004184777907E-13,12.2864158290368,
-32.));
#173539=CARTESIAN_POINT('',(-16.2500000000003,12.2864158290368,-31.9999999999998));
#173540=CARTESIAN_POINT('Origin',(-16.2500000000003,12.2864158290368,-31.7499999999998));
#173541=CARTESIAN_POINT('',(-16.0000000000003,12.2864158290368,-31.7499999999998));
#173542=CARTESIAN_POINT('Origin',(-16.,12.2864158290368,1.67769128015504E-13));
#173543=CARTESIAN_POINT('',(-16.0000000000003,12.2864158290368,-28.2499999999998));
#173544=CARTESIAN_POINT('Origin',(-16.2500000000003,12.2864158290368,-28.2499999999998));
#173545=CARTESIAN_POINT('',(-16.2500000000003,12.2864158290368,-27.9999999999998));
#173546=CARTESIAN_POINT('Origin',(-2.93106408711789E-13,12.2864158290368,
-28.));
#173547=CARTESIAN_POINT('',(-19.7500000000003,12.2864158290368,-27.9999999999998));
#173548=CARTESIAN_POINT('Origin',(-19.7500000000003,12.2864158290368,-28.2499999999998));
#173549=CARTESIAN_POINT('',(-20.0000000000003,12.2864158290368,-28.2499999999998));
#173550=CARTESIAN_POINT('Origin',(-20.,12.2864158290368,2.09666904081622E-13));
#173551=CARTESIAN_POINT('Origin',(-19.7500000000004,12.2864158290368,-37.7499999999998));
#173552=CARTESIAN_POINT('',(-19.7500000000004,12.2864158290368,-37.9999999999998));
#173553=CARTESIAN_POINT('',(-20.0000000000004,12.2864158290368,-37.7499999999998));
#173554=CARTESIAN_POINT('Origin',(-3.97850848877083E-13,12.2864158290368,
-38.));
#173555=CARTESIAN_POINT('',(-16.2500000000004,12.2864158290368,-37.9999999999998));
#173556=CARTESIAN_POINT('Origin',(-16.2500000000004,12.2864158290368,-37.7499999999998));
#173557=CARTESIAN_POINT('',(-16.0000000000004,12.2864158290368,-37.7499999999998));
#173558=CARTESIAN_POINT('Origin',(-16.,12.2864158290368,1.67769128015504E-13));
#173559=CARTESIAN_POINT('',(-16.0000000000004,12.2864158290368,-34.2499999999998));
#173560=CARTESIAN_POINT('Origin',(-16.2500000000004,12.2864158290368,-34.2499999999998));
#173561=CARTESIAN_POINT('',(-16.2500000000004,12.2864158290368,-33.9999999999998));
#173562=CARTESIAN_POINT('Origin',(-3.55953072810966E-13,12.2864158290368,
-34.));
#173563=CARTESIAN_POINT('',(-19.7500000000004,12.2864158290368,-33.9999999999998));
#173564=CARTESIAN_POINT('Origin',(-19.7500000000004,12.2864158290368,-34.2499999999998));
#173565=CARTESIAN_POINT('',(-20.0000000000004,12.2864158290368,-34.2499999999998));
#173566=CARTESIAN_POINT('Origin',(-20.,12.2864158290368,2.09666904081622E-13));
#173567=CARTESIAN_POINT('Origin',(-16.2500000000004,12.2864158290368,-40.2499999999998));
#173568=CARTESIAN_POINT('',(-16.2500000000004,12.6085776053825,-40.0056233547233));
#173569=CARTESIAN_POINT('Ctrl Pts',(-16.0673035961375,12.2864158290368,
-40.0793482375842));
#173570=CARTESIAN_POINT('Ctrl Pts',(-16.0699814850509,12.3565480422212,
-40.0782747058014));
#173571=CARTESIAN_POINT('Ctrl Pts',(-16.0727383730002,12.4264119624119,
-40.0771691950575));
#173572=CARTESIAN_POINT('Ctrl Pts',(-16.0823639222096,12.6605955497748,
-40.0733081216183));
#173573=CARTESIAN_POINT('Ctrl Pts',(-16.0903466182553,12.8415528499508,
-40.0701042972905));
#173574=CARTESIAN_POINT('Ctrl Pts',(-16.1051218719276,13.1125431310101,
-40.064167003253));
#173575=CARTESIAN_POINT('Ctrl Pts',(-16.1105020462109,13.2027803900921,
-40.0620040696592));
#173576=CARTESIAN_POINT('Ctrl Pts',(-16.119984672109,13.334889520995,-40.058188998843));
#173577=CARTESIAN_POINT('Ctrl Pts',(-16.123381865614,13.3783799367944,-40.0568218233457));
#173578=CARTESIAN_POINT('Ctrl Pts',(-16.131116016677,13.4637404380091,-40.0537078613423));
#173579=CARTESIAN_POINT('Ctrl Pts',(-16.1353143091736,13.5056250634705,
-40.0520170589851));
#173580=CARTESIAN_POINT('Ctrl Pts',(-16.142806824573,13.5587458168168,-40.0489973829498));
#173581=CARTESIAN_POINT('Ctrl Pts',(-16.1448891096734,13.5723272371436,
-40.0481580498807));
#173582=CARTESIAN_POINT('Ctrl Pts',(-16.1487253037972,13.5924009701689,
-40.0466112547577));
#173583=CARTESIAN_POINT('Ctrl Pts',(-16.1501216926192,13.5990342650083,
-40.046048148695));
#173584=CARTESIAN_POINT('Ctrl Pts',(-16.1533431149322,13.611836806495,-40.0447488346494));
#173585=CARTESIAN_POINT('Ctrl Pts',(-16.1550821001088,13.6180310505435,
-40.0440473691209));
#173586=CARTESIAN_POINT('Ctrl Pts',(-16.1587072305196,13.6261759350464,
-40.042584607746));
#173587=CARTESIAN_POINT('Ctrl Pts',(-16.1601872218852,13.629083284439,-40.0419873813802));
#173588=CARTESIAN_POINT('Ctrl Pts',(-16.1625659968006,13.6312274149741,
-40.0410272170528));
#173589=CARTESIAN_POINT('Ctrl Pts',(-16.1630523736063,13.6315882691444,
-40.0408308891946));
#173590=CARTESIAN_POINT('Ctrl Pts',(-16.1641015895473,13.6320902696204,
-40.0404073420092));
#173591=CARTESIAN_POINT('Ctrl Pts',(-16.1646650639712,13.6322298701781,
-40.0401798660476));
#173592=CARTESIAN_POINT('Ctrl Pts',(-16.1657397786931,13.6322298701781,
-40.0397459750108));
#173593=CARTESIAN_POINT('Ctrl Pts',(-16.1663032435963,13.63209026962,-40.0395184754677));
#173594=CARTESIAN_POINT('Ctrl Pts',(-16.1673524253002,13.6315882691441,
-40.0390948434796));
#173595=CARTESIAN_POINT('Ctrl Pts',(-16.1678387774947,13.6312274149742,
-40.0388984546608));
#173596=CARTESIAN_POINT('Ctrl Pts',(-16.1702174061664,13.6290832844392,
-40.0379379280989));
#173597=CARTESIAN_POINT('Ctrl Pts',(-16.1716971991905,13.6261759350464,
-40.0373402104565));
#173598=CARTESIAN_POINT('Ctrl Pts',(-16.1753217737598,13.6180310505434,
-40.0358760723052));
#173599=CARTESIAN_POINT('Ctrl Pts',(-16.1770603359539,13.6118368064949,
-40.0351735590816));
#173600=CARTESIAN_POINT('Ctrl Pts',(-16.1802808833393,13.5990342650082,
-40.0338720779074));
#173601=CARTESIAN_POINT('Ctrl Pts',(-16.1816768185138,13.5924009701689,
-40.0333078481951));
#173602=CARTESIAN_POINT('Ctrl Pts',(-16.18551163871,13.5723272371436,-40.0317576499591));
#173603=CARTESIAN_POINT('Ctrl Pts',(-16.187592992743,13.5587458168169,-40.0309160107073));
#173604=CARTESIAN_POINT('Ctrl Pts',(-16.1950818613665,13.5056250634706,
-40.0278873018886));
#173605=CARTESIAN_POINT('Ctrl Pts',(-16.1992772653121,13.4637404380092,
-40.0261893448127));
#173606=CARTESIAN_POINT('Ctrl Pts',(-16.2070055001092,13.3783799367945,
-40.0230607286738));
#173607=CARTESIAN_POINT('Ctrl Pts',(-16.2103996649549,13.3348895209951,
-40.0216860514207));
#173608=CARTESIAN_POINT('Ctrl Pts',(-16.2198730439661,13.2027803900923,
-40.0178480767767));
#173609=CARTESIAN_POINT('Ctrl Pts',(-16.2252468402033,13.1125431310103,
-40.0156693452535));
#173610=CARTESIAN_POINT('Ctrl Pts',(-16.2378050170788,12.8819138189071,
-40.0105755543529));
#173611=CARTESIAN_POINT('Ctrl Pts',(-16.2442908457463,12.7414340518508,
-40.0079423726226));
#173612=CARTESIAN_POINT('Ctrl Pts',(-16.2500000000005,12.6085776053825,
-40.0056233547233));
#173613=CARTESIAN_POINT('',(-16.2500000000004,12.2864158290368,-39.9999999999998));
#173614=CARTESIAN_POINT('Origin',(-4.18799736910142E-13,12.2864158290368,
-40.));
#173615=CARTESIAN_POINT('',(-16.2638371856095,12.2864158290368,-39.9999999999998));
#173616=CARTESIAN_POINT('Origin',(-19.7500000000003,12.2864158290368,-25.7499999999998));
#173617=CARTESIAN_POINT('',(-19.7500000000003,12.2864158290368,-25.9999999999998));
#173618=CARTESIAN_POINT('',(-20.0000000000003,12.2864158290368,-25.7499999999998));
#173619=CARTESIAN_POINT('Origin',(-2.72157520678731E-13,12.2864158290368,
-26.));
#173620=CARTESIAN_POINT('',(-16.2500000000003,12.2864158290368,-25.9999999999998));
#173621=CARTESIAN_POINT('Origin',(-16.2500000000003,12.2864158290368,-25.7499999999998));
#173622=CARTESIAN_POINT('',(-16.0000000000003,12.2864158290368,-25.7499999999998));
#173623=CARTESIAN_POINT('Origin',(-16.,12.2864158290368,1.67769128015504E-13));
#173624=CARTESIAN_POINT('',(-16.0000000000002,12.2864158290368,-22.2499999999998));
#173625=CARTESIAN_POINT('Origin',(-16.2500000000002,12.2864158290368,-22.2499999999998));
#173626=CARTESIAN_POINT('',(-16.2500000000002,12.2864158290368,-21.9999999999998));
#173627=CARTESIAN_POINT('Origin',(-2.30259744612613E-13,12.2864158290368,
-22.));
#173628=CARTESIAN_POINT('',(-19.7500000000002,12.2864158290368,-21.9999999999998));
#173629=CARTESIAN_POINT('Origin',(-19.7500000000002,12.2864158290368,-22.2499999999998));
#173630=CARTESIAN_POINT('',(-20.0000000000002,12.2864158290368,-22.2499999999998));
#173631=CARTESIAN_POINT('Origin',(-20.,12.2864158290368,2.09666904081622E-13));
#173632=CARTESIAN_POINT('Origin',(-25.7500000000003,12.2864158290368,-31.7499999999997));
#173633=CARTESIAN_POINT('',(-25.7500000000003,12.2864158290368,-31.9999999999997));
#173634=CARTESIAN_POINT('',(-26.0000000000003,12.2864158290368,-31.7499999999997));
#173635=CARTESIAN_POINT('Origin',(-3.35004184777907E-13,12.2864158290368,
-32.));
#173636=CARTESIAN_POINT('',(-22.2500000000003,12.2864158290368,-31.9999999999998));
#173637=CARTESIAN_POINT('Origin',(-22.2500000000003,12.2864158290368,-31.7499999999998));
#173638=CARTESIAN_POINT('',(-22.0000000000003,12.2864158290368,-31.7499999999998));
#173639=CARTESIAN_POINT('Origin',(-22.,12.2864158290368,2.30615792114681E-13));
#173640=CARTESIAN_POINT('',(-22.0000000000003,12.2864158290368,-28.2499999999998));
#173641=CARTESIAN_POINT('Origin',(-22.2500000000003,12.2864158290368,-28.2499999999998));
#173642=CARTESIAN_POINT('',(-22.2500000000003,12.2864158290368,-27.9999999999998));
#173643=CARTESIAN_POINT('Origin',(-2.93106408711789E-13,12.2864158290368,
-28.));
#173644=CARTESIAN_POINT('',(-25.7500000000003,12.2864158290368,-27.9999999999997));
#173645=CARTESIAN_POINT('Origin',(-25.7500000000003,12.2864158290368,-28.2499999999997));
#173646=CARTESIAN_POINT('',(-26.0000000000003,12.2864158290368,-28.2499999999997));
#173647=CARTESIAN_POINT('Origin',(-26.,12.2864158290368,2.72513568180798E-13));
#173648=CARTESIAN_POINT('Origin',(-22.,12.2864158290368,2.30615792114681E-13));
#173649=CARTESIAN_POINT('',(-22.0000000000004,12.2864158290368,-34.2499999999998));
#173650=CARTESIAN_POINT('',(-22.0146509139917,13.1257661294523,-36.7140857763055));
#173651=CARTESIAN_POINT('Origin',(-22.2500000000004,12.2864158290368,-34.2499999999998));
#173652=CARTESIAN_POINT('',(-22.2500000000004,12.2864158290368,-33.9999999999998));
#173653=CARTESIAN_POINT('Origin',(-3.55953072810966E-13,12.2864158290368,
-34.));
#173654=CARTESIAN_POINT('',(-25.7500000000004,12.2864158290368,-33.9999999999997));
#173655=CARTESIAN_POINT('Origin',(-25.7500000000004,12.2864158290368,-34.2499999999997));
#173656=CARTESIAN_POINT('',(-26.0000000000004,12.2864158290368,-34.2499999999997));
#173657=CARTESIAN_POINT('Origin',(-26.,12.2864158290368,2.72513568180798E-13));
#173658=CARTESIAN_POINT('',(-26.0000000000004,12.2864158290368,-34.3499696790938));
#173659=CARTESIAN_POINT('Origin',(-25.7500000000003,12.2864158290368,-25.7499999999997));
#173660=CARTESIAN_POINT('',(-26.,12.2864158290368,-25.75));
#173661=CARTESIAN_POINT('',(-25.7500000000003,12.2864158290368,-25.9999999999997));
#173662=CARTESIAN_POINT('Origin',(-2.72157520678731E-13,12.2864158290368,
-26.));
#173663=CARTESIAN_POINT('',(-22.2500000000003,12.2864158290368,-25.9999999999998));
#173664=CARTESIAN_POINT('Origin',(-22.2500000000003,12.2864158290368,-25.7499999999998));
#173665=CARTESIAN_POINT('',(-22.0000000000003,12.2864158290368,-25.7499999999998));
#173666=CARTESIAN_POINT('Origin',(-22.,12.2864158290368,2.30615792114681E-13));
#173667=CARTESIAN_POINT('',(-22.0000000000002,12.2864158290368,-22.2499999999998));
#173668=CARTESIAN_POINT('Origin',(-22.2500000000002,12.2864158290368,-22.2499999999998));
#173669=CARTESIAN_POINT('',(-22.25,12.2864158290368,-22.));
#173670=CARTESIAN_POINT('Origin',(-3.35004184777907E-13,12.2864158290368,
-32.));
#173671=CARTESIAN_POINT('',(-28.2500000000003,12.2864158290368,-31.9999999999997));
#173672=CARTESIAN_POINT('',(-28.8949819546436,13.1257661294523,-31.9853490860084));
#173673=CARTESIAN_POINT('Origin',(-28.2500000000003,12.2864158290368,-31.7499999999997));
#173674=CARTESIAN_POINT('',(-28.0000000000003,12.2864158290368,-31.7499999999997));
#173675=CARTESIAN_POINT('Origin',(-28.,12.2864158290368,2.93462456213857E-13));
#173676=CARTESIAN_POINT('',(-28.0000000000003,12.2864158290368,-28.2499999999997));
#173677=CARTESIAN_POINT('Origin',(-28.2500000000003,12.2864158290368,-28.2499999999997));
#173678=CARTESIAN_POINT('',(-28.25,12.2864158290368,-28.));
#173679=CARTESIAN_POINT('Origin',(0.,12.2864158290368,0.));
#173680=CARTESIAN_POINT('',(-31.9348557097313,12.2864158290368,-29.063334130802));
#173681=CARTESIAN_POINT('',(-29.0633341308023,12.2864158290368,-31.934855709731));
#173682=CARTESIAN_POINT('Origin',(0.,12.2864158290368,0.));
#173683=CARTESIAN_POINT('',(-25.8999151087534,12.2864158290368,-34.5500621903835));
#173684=CARTESIAN_POINT('',(-22.3796096990741,12.2864158290368,-36.9278413898932));
#173685=CARTESIAN_POINT('Origin',(0.,0.985332996396023,0.));
#173686=CARTESIAN_POINT('Origin',(0.,12.2864158290368,0.));
#173687=CARTESIAN_POINT('',(-10.3097284971175,12.2864158290368,-41.9311566536832));
#173688=CARTESIAN_POINT('',(-13.8300339067967,12.2864158290368,-40.9052877038758));
#173689=CARTESIAN_POINT('Origin',(0.,12.2864158290368,0.));
#173690=CARTESIAN_POINT('',(-7.79509330581842,12.2864158290368,-42.4705653406401));
#173691=CARTESIAN_POINT('',(-4.27478789613912,12.2864158290368,-42.9678785657731));
#173692=CARTESIAN_POINT('Ctrl Pts',(-29.0436118330418,13.9651164298679,
-31.9131848054083));
#173693=CARTESIAN_POINT('Ctrl Pts',(-29.0032233727576,13.9651164298679,
-31.9499414151582));
#173694=CARTESIAN_POINT('Ctrl Pts',(-28.9498223452796,13.9651164298679,
-31.9706981467777));
#173695=CARTESIAN_POINT('Ctrl Pts',(-28.8949819546436,13.9651164298679,
-31.9706981720171));
#173696=CARTESIAN_POINT('Ctrl Pts',(-29.0633341308023,12.2864158290368,
-31.934855709731));
#173697=CARTESIAN_POINT('Ctrl Pts',(-29.0175876366819,12.2864158290368,
-31.9764885429715));
#173698=CARTESIAN_POINT('Ctrl Pts',(-28.9571016213005,12.2864158290368,
-31.9999999712919));
#173699=CARTESIAN_POINT('Ctrl Pts',(-28.8949819546436,12.2864158290368,
-31.9999999999997));
#173700=CARTESIAN_POINT('Ctrl Pts',(-22.3644229581357,13.9651164298679,
-36.9027822593658));
#173701=CARTESIAN_POINT('Ctrl Pts',(-22.3312091757304,13.9651164298679,
-36.9229108936159));
#173702=CARTESIAN_POINT('Ctrl Pts',(-22.2923331086285,13.9651164298679,
-36.9340865284415));
#173703=CARTESIAN_POINT('Ctrl Pts',(-22.2148970119222,13.9651164298679,
-36.9353575668882));
#173704=CARTESIAN_POINT('Ctrl Pts',(-22.1757260685616,13.9651164298679,
-36.925513123013));
#173705=CARTESIAN_POINT('Ctrl Pts',(-22.1077375132979,13.9651164298679,
-36.8872471555958));
#173706=CARTESIAN_POINT('Ctrl Pts',(-22.0791716683472,13.9651164298679,
-36.8590943157983));
#173707=CARTESIAN_POINT('Ctrl Pts',(-22.0399505487762,13.9651164298679,
-36.7921367646113));
#173708=CARTESIAN_POINT('Ctrl Pts',(-22.0293018538867,13.9651164298679,
-36.7532188988511));
#173709=CARTESIAN_POINT('Ctrl Pts',(-22.0293018279829,13.9651164298679,
-36.7140857763055));
#173710=CARTESIAN_POINT('Ctrl Pts',(-22.3796096990741,12.2864158290368,
-36.9278413898932));
#173711=CARTESIAN_POINT('Ctrl Pts',(-22.341988277331,12.2864158290367,-36.9506411971846));
#173712=CARTESIAN_POINT('Ctrl Pts',(-22.2979530583095,12.2864158290368,
-36.9633000574051));
#173713=CARTESIAN_POINT('Ctrl Pts',(-22.2102388654269,12.2864158290368,
-36.9647398008013));
#173714=CARTESIAN_POINT('Ctrl Pts',(-22.1658677743325,12.2864158290368,
-36.9535886975363));
#173715=CARTESIAN_POINT('Ctrl Pts',(-22.0888518721034,12.2864158290368,
-36.9102418725231));
#173716=CARTESIAN_POINT('Ctrl Pts',(-22.0564924152449,12.2864158290368,
-36.8783504274682));
#173717=CARTESIAN_POINT('Ctrl Pts',(-22.0120627276046,12.2864158290368,
-36.802500907698));
#173718=CARTESIAN_POINT('Ctrl Pts',(-22.0000000294027,12.2864158290368,
-36.7584147748596));
#173719=CARTESIAN_POINT('Ctrl Pts',(-22.0000000000004,12.2864158290368,
-36.7140857763055));
#173720=CARTESIAN_POINT('Ctrl Pts',(-25.9706981720178,13.9651164298679,
-34.3499700010592));
#173721=CARTESIAN_POINT('Ctrl Pts',(-25.9706979880735,13.9651164298679,
-34.4187861304543));
#173722=CARTESIAN_POINT('Ctrl Pts',(-25.9377080563344,13.9651164298679,
-34.485110267294));
#173723=CARTESIAN_POINT('Ctrl Pts',(-25.8823394983486,13.9651164298679,
-34.5266166142119));
#173724=CARTESIAN_POINT('Ctrl Pts',(-26.0000000000004,12.2864158290368,
-34.3499700010592));
#173725=CARTESIAN_POINT('Ctrl Pts',(-25.9999997915587,12.2864158290368,
-34.4279226079428));
#173726=CARTESIAN_POINT('Ctrl Pts',(-25.9626305406768,12.2864158290368,
-34.5030483513177));
#173727=CARTESIAN_POINT('Ctrl Pts',(-25.8999151087534,12.2864158290368,
-34.5500621903835));
#173728=CARTESIAN_POINT('Ctrl Pts',(-13.9706981720179,13.9651164298679,
-40.6684318962846));
#173729=CARTESIAN_POINT('Ctrl Pts',(-13.9706980493039,13.9651164298681,
-40.7143553275642));
#173730=CARTESIAN_POINT('Ctrl Pts',(-13.9561085301859,13.9651164298679,
-40.7596862536607));
#173731=CARTESIAN_POINT('Ctrl Pts',(-13.9027205260885,13.9651164298679,
-40.8342179533943));
#173732=CARTESIAN_POINT('Ctrl Pts',(-13.8643746603703,13.9651164298679,
-40.8627457625387));
#173733=CARTESIAN_POINT('Ctrl Pts',(-13.820648884229,13.9651164298679,-40.877529489337));
#173734=CARTESIAN_POINT('Ctrl Pts',(-14.0000000000004,12.2864158290368,
-40.6684318962846));
#173735=CARTESIAN_POINT('Ctrl Pts',(-13.9999998609685,12.2864158290369,
-40.720453417738));
#173736=CARTESIAN_POINT('Ctrl Pts',(-13.9834730289843,12.2864158290368,
-40.7718027191551));
#173737=CARTESIAN_POINT('Ctrl Pts',(-13.9229980972704,12.2864158290368,
-40.8562280414978));
#173738=CARTESIAN_POINT('Ctrl Pts',(-13.8795628077712,12.2864158290368,
-40.8885419350416));
#173739=CARTESIAN_POINT('Ctrl Pts',(-13.830033906798,12.2864158290368,-40.9052877038778));
#173740=CARTESIAN_POINT('Ctrl Pts',(-10.3027323440149,13.9651164298679,
-41.9027022873244));
#173741=CARTESIAN_POINT('Ctrl Pts',(-10.2377641729674,13.9651164298679,
-41.918676005902));
#173742=CARTESIAN_POINT('Ctrl Pts',(-10.1663047682512,13.9651164298679,
-41.9031293119938));
#173743=CARTESIAN_POINT('Ctrl Pts',(-10.0616797048927,13.9651164298679,
-41.8212667500847));
#173744=CARTESIAN_POINT('Ctrl Pts',(-10.029301887553,13.9651164298679,-41.7556158681866));
#173745=CARTESIAN_POINT('Ctrl Pts',(-10.029301827983,13.9651164298679,-41.6884058289696));
#173746=CARTESIAN_POINT('Ctrl Pts',(-10.3097284971175,12.2864158290368,
-41.9311566536832));
#173747=CARTESIAN_POINT('Ctrl Pts',(-10.2361380476243,12.2864158290368,
-41.9492503311141));
#173748=CARTESIAN_POINT('Ctrl Pts',(-10.1551935604062,12.2864158290368,
-41.9316408283576));
#173749=CARTESIAN_POINT('Ctrl Pts',(-10.036677921644,12.2864158290368,-41.8389097607659));
#173750=CARTESIAN_POINT('Ctrl Pts',(-10.0000000680342,12.2864158290368,
-41.7645408613857));
#173751=CARTESIAN_POINT('Ctrl Pts',(-10.0000000000004,12.2864158290368,
-41.6884058289696));
#173752=CARTESIAN_POINT('Ctrl Pts',(-4.27188703695446,13.9651164298679,
-42.9387206828062));
#173753=CARTESIAN_POINT('Ctrl Pts',(-4.21070645264816,13.9651164298679,
-42.9448072513269));
#173754=CARTESIAN_POINT('Ctrl Pts',(-4.14722789954021,13.9651164298679,
-42.9237511284715));
#173755=CARTESIAN_POINT('Ctrl Pts',(-4.05657837554812,13.9651164298679,
-42.8417116813898));
#173756=CARTESIAN_POINT('Ctrl Pts',(-4.02930198388779,13.9651164298679,
-42.780701491539));
#173757=CARTESIAN_POINT('Ctrl Pts',(-4.02930182798299,13.9651164298679,
-42.7191142657048));
#173758=CARTESIAN_POINT('Ctrl Pts',(-4.27478789613914,12.2864158290368,
-42.9678785657731));
#173759=CARTESIAN_POINT('Ctrl Pts',(-4.20548749139718,12.2864158290368,
-42.9747729370316));
#173760=CARTESIAN_POINT('Ctrl Pts',(-4.13358319687133,12.2864158290368,
-42.9509225178878));
#173761=CARTESIAN_POINT('Ctrl Pts',(-4.03089898418876,12.2864158290368,
-42.8579914613632));
#173762=CARTESIAN_POINT('Ctrl Pts',(-4.00000017660007,12.2864158290368,
-42.7888799353852));
#173763=CARTESIAN_POINT('Ctrl Pts',(-4.00000000000045,12.2864158290368,
-42.7191142657048));
#173764=CARTESIAN_POINT('Ctrl Pts',(-7.9706981720179,13.9651164298679,-42.2246587886424));
#173765=CARTESIAN_POINT('Ctrl Pts',(-7.97069803484386,13.9651164298679,
-42.2760024589037));
#173766=CARTESIAN_POINT('Ctrl Pts',(-7.95246573748527,13.9651164298679,
-42.3264320674071));
#173767=CARTESIAN_POINT('Ctrl Pts',(-7.8866322740985,13.9651164298679,-42.4054379652167));
#173768=CARTESIAN_POINT('Ctrl Pts',(-7.84052511144304,13.9651164298679,
-42.4324354338315));
#173769=CARTESIAN_POINT('Ctrl Pts',(-7.78980357716732,13.9651164298679,
-42.4417449330456));
#173770=CARTESIAN_POINT('Ctrl Pts',(-8.00000000000044,12.2864158290368,
-42.2246587886424));
#173771=CARTESIAN_POINT('Ctrl Pts',(-7.99999984459667,12.2864158290368,
-42.2828205030766));
#173772=CARTESIAN_POINT('Ctrl Pts',(-7.97934638688432,12.2864158290368,
-42.3399458254619));
#173773=CARTESIAN_POINT('Ctrl Pts',(-7.90477349623794,12.2864158290368,
-42.4294397982628));
#173774=CARTESIAN_POINT('Ctrl Pts',(-7.85254658294917,12.2864158290368,
-42.4600202882059));
#173775=CARTESIAN_POINT('Ctrl Pts',(-7.79509330581843,12.2864158290368,
-42.4705653406401));
#173776=CARTESIAN_POINT('Ctrl Pts',(-1.9706981720179,13.9651164298679,-42.8943150864052));
#173777=CARTESIAN_POINT('Ctrl Pts',(-1.97069802170344,13.9651164298679,
-42.9505876943551));
#173778=CARTESIAN_POINT('Ctrl Pts',(-1.94811497990007,13.9651164298679,
-43.0066025021277));
#173779=CARTESIAN_POINT('Ctrl Pts',(-1.87036492378323,13.9651164298679,
-43.087623624048));
#173780=CARTESIAN_POINT('Ctrl Pts',(-1.81575705940296,13.9651164298679,
-43.1125156264926));
#173781=CARTESIAN_POINT('Ctrl Pts',(-1.7589582701069,13.9651164298679,-43.1148329294754));
#173782=CARTESIAN_POINT('Ctrl Pts',(-2.00000000000045,12.2864158290368,
-42.8943150864052));
#173783=CARTESIAN_POINT('Ctrl Pts',(-1.99999982972135,12.2864158290368,
-42.9580603817067));
#173784=CARTESIAN_POINT('Ctrl Pts',(-1.97441776392072,12.2864158290368,
-43.0215128426885));
#173785=CARTESIAN_POINT('Ctrl Pts',(-1.88634592712863,12.2864158290368,
-43.1132899987123));
#173786=CARTESIAN_POINT('Ctrl Pts',(-1.82448984655317,12.2864158290368,
-43.1414855467453));
#173787=CARTESIAN_POINT('Ctrl Pts',(-1.76015270484011,12.2864158290368,
-43.1441104028771));
#173788=CARTESIAN_POINT('Origin',(-2.,12.2864158290368,1.78023751033836E-16));
#173789=CARTESIAN_POINT('',(-2.,12.2864158290368,1.75));
#173790=CARTESIAN_POINT('Origin',(-8.,12.2864158290368,1.78023751033836E-16));
#173791=CARTESIAN_POINT('',(-8.,12.2864158290368,1.75));
#173792=CARTESIAN_POINT('',(-8.,12.2864158290368,-1.75));
#173793=CARTESIAN_POINT('Origin',(-4.,12.2864158290368,1.78023751033836E-16));
#173794=CARTESIAN_POINT('',(-4.,12.2864158290368,1.75));
#173795=CARTESIAN_POINT('',(-4.,12.2864158290368,-1.75));
#173796=CARTESIAN_POINT('Origin',(-7.75,12.2864158290368,-1.75));
#173797=CARTESIAN_POINT('',(-7.75,12.2864158290368,-2.));
#173798=CARTESIAN_POINT('Origin',(-4.25,12.2864158290368,-1.75));
#173799=CARTESIAN_POINT('',(-4.25,12.2864158290368,-2.));
#173800=CARTESIAN_POINT('Origin',(1.78023751033836E-16,12.2864158290368,
-2.));
#173801=CARTESIAN_POINT('Origin',(-40.,12.2864158290368,1.78023751033836E-16));
#173802=CARTESIAN_POINT('',(-40.,12.2864158290368,1.75));
#173803=CARTESIAN_POINT('',(-40.,12.2864158290368,-1.75));
#173804=CARTESIAN_POINT('Origin',(-40.25,12.2864158290368,-1.75));
#173805=CARTESIAN_POINT('',(-40.25,12.2864158290368,-2.));
#173806=CARTESIAN_POINT('Origin',(1.78023751033836E-16,12.2864158290368,
-2.));
#173807=CARTESIAN_POINT('',(-42.8953043480232,13.685332956652,-1.97557953310508));
#173808=CARTESIAN_POINT('Origin',(-38.,12.2864158290368,1.78023751033836E-16));
#173809=CARTESIAN_POINT('',(-38.,12.2864158290368,1.75));
#173810=CARTESIAN_POINT('',(-38.,12.2864158290368,-1.75));
#173811=CARTESIAN_POINT('Origin',(-34.,12.2864158290368,1.78023751033836E-16));
#173812=CARTESIAN_POINT('',(-34.,12.2864158290368,1.75));
#173813=CARTESIAN_POINT('',(-34.,12.2864158290368,-1.75));
#173814=CARTESIAN_POINT('Origin',(-37.75,12.2864158290368,-1.75));
#173815=CARTESIAN_POINT('',(-37.75,12.2864158290368,-2.));
#173816=CARTESIAN_POINT('Origin',(-34.25,12.2864158290368,-1.75));
#173817=CARTESIAN_POINT('',(-34.25,12.2864158290368,-2.));
#173818=CARTESIAN_POINT('Origin',(1.78023751033836E-16,12.2864158290368,
-2.));
#173819=CARTESIAN_POINT('Origin',(-32.,12.2864158290368,1.78023751033836E-16));
#173820=CARTESIAN_POINT('',(-32.,12.2864158290368,1.75));
#173821=CARTESIAN_POINT('',(-32.,12.2864158290368,-1.75));
#173822=CARTESIAN_POINT('Origin',(-28.,12.2864158290368,1.78023751033836E-16));
#173823=CARTESIAN_POINT('',(-28.,12.2864158290368,1.75));
#173824=CARTESIAN_POINT('',(-28.,12.2864158290368,-1.75));
#173825=CARTESIAN_POINT('Origin',(-31.75,12.2864158290368,-1.75));
#173826=CARTESIAN_POINT('',(-31.75,12.2864158290368,-2.));
#173827=CARTESIAN_POINT('Origin',(-28.25,12.2864158290368,-1.75));
#173828=CARTESIAN_POINT('',(-28.25,12.2864158290368,-2.));
#173829=CARTESIAN_POINT('Origin',(1.78023751033836E-16,12.2864158290368,
-2.));
#173830=CARTESIAN_POINT('Origin',(-26.,12.2864158290368,1.78023751033836E-16));
#173831=CARTESIAN_POINT('',(-26.,12.2864158290368,1.75));
#173832=CARTESIAN_POINT('',(-26.,12.2864158290368,-1.75));
#173833=CARTESIAN_POINT('Origin',(-22.,12.2864158290368,1.78023751033836E-16));
#173834=CARTESIAN_POINT('',(-22.,12.2864158290368,1.75));
#173835=CARTESIAN_POINT('',(-22.,12.2864158290368,-1.75));
#173836=CARTESIAN_POINT('Origin',(-25.75,12.2864158290368,-1.75));
#173837=CARTESIAN_POINT('',(-25.75,12.2864158290368,-2.));
#173838=CARTESIAN_POINT('Origin',(-22.25,12.2864158290368,-1.75));
#173839=CARTESIAN_POINT('',(-22.25,12.2864158290368,-2.));
#173840=CARTESIAN_POINT('Origin',(1.78023751033836E-16,12.2864158290368,
-2.));
#173841=CARTESIAN_POINT('Origin',(-20.,12.2864158290368,1.78023751033836E-16));
#173842=CARTESIAN_POINT('',(-20.,12.2864158290368,1.75));
#173843=CARTESIAN_POINT('',(-20.,12.2864158290368,-1.75));
#173844=CARTESIAN_POINT('Origin',(-16.,12.2864158290368,1.78023751033836E-16));
#173845=CARTESIAN_POINT('',(-16.,12.2864158290368,1.75));
#173846=CARTESIAN_POINT('',(-16.,12.2864158290368,-1.75));
#173847=CARTESIAN_POINT('Origin',(-19.75,12.2864158290368,-1.75));
#173848=CARTESIAN_POINT('',(-19.75,12.2864158290368,-2.));
#173849=CARTESIAN_POINT('Origin',(-16.25,12.2864158290368,-1.75));
#173850=CARTESIAN_POINT('',(-16.25,12.2864158290368,-2.));
#173851=CARTESIAN_POINT('Origin',(1.78023751033836E-16,12.2864158290368,
-2.));
#173852=CARTESIAN_POINT('Origin',(-14.,12.2864158290368,1.78023751033836E-16));
#173853=CARTESIAN_POINT('',(-14.,12.2864158290368,1.75));
#173854=CARTESIAN_POINT('',(-14.,12.2864158290368,-1.75));
#173855=CARTESIAN_POINT('Origin',(-10.,12.2864158290368,1.78023751033836E-16));
#173856=CARTESIAN_POINT('',(-10.,12.2864158290368,1.75));
#173857=CARTESIAN_POINT('',(-10.,12.2864158290368,-1.75));
#173858=CARTESIAN_POINT('Origin',(-13.75,12.2864158290368,-1.75));
#173859=CARTESIAN_POINT('',(-13.75,12.2864158290368,-2.));
#173860=CARTESIAN_POINT('Origin',(-10.25,12.2864158290368,-1.75));
#173861=CARTESIAN_POINT('',(-10.25,12.2864158290368,-2.));
#173862=CARTESIAN_POINT('Origin',(1.78023751033836E-16,12.2864158290368,
-2.));
#173863=CARTESIAN_POINT('Origin',(-8.,12.2864158290368,1.78023751033836E-16));
#173864=CARTESIAN_POINT('',(-8.,12.2864158290368,-4.25));
#173865=CARTESIAN_POINT('Origin',(-7.75,12.2864158290368,-4.25));
#173866=CARTESIAN_POINT('',(-7.75,12.2864158290368,-4.));
#173867=CARTESIAN_POINT('Origin',(1.78023751033836E-16,12.2864158290368,
-4.));
#173868=CARTESIAN_POINT('Origin',(-31.75,12.2864158290368,-7.75));
#173869=CARTESIAN_POINT('',(-31.75,12.2864158290368,-8.));
#173870=CARTESIAN_POINT('',(-32.,12.2864158290368,-7.75));
#173871=CARTESIAN_POINT('Origin',(-32.,12.2864158290368,1.78023751033836E-16));
#173872=CARTESIAN_POINT('',(-32.,12.2864158290368,-4.25));
#173873=CARTESIAN_POINT('Origin',(-31.75,12.2864158290368,-4.25));
#173874=CARTESIAN_POINT('',(-31.75,12.2864158290368,-4.));
#173875=CARTESIAN_POINT('Origin',(1.78023751033836E-16,12.2864158290368,
-4.));
#173876=CARTESIAN_POINT('',(-28.25,12.2864158290368,-4.));
#173877=CARTESIAN_POINT('Origin',(-28.25,12.2864158290368,-4.25));
#173878=CARTESIAN_POINT('',(-28.,12.2864158290368,-4.25));
#173879=CARTESIAN_POINT('Origin',(-28.,12.2864158290368,1.78023751033836E-16));
#173880=CARTESIAN_POINT('',(-28.,12.2864158290368,-7.75));
#173881=CARTESIAN_POINT('Origin',(-28.25,12.2864158290368,-7.75));
#173882=CARTESIAN_POINT('',(-28.25,12.2864158290368,-8.));
#173883=CARTESIAN_POINT('Origin',(1.78023751033836E-16,12.2864158290368,
-8.));
#173884=CARTESIAN_POINT('Origin',(-37.75,12.2864158290368,-7.75));
#173885=CARTESIAN_POINT('',(-37.75,12.2864158290368,-8.));
#173886=CARTESIAN_POINT('',(-38.,12.2864158290368,-7.75));
#173887=CARTESIAN_POINT('Origin',(-38.,12.2864158290368,1.78023751033836E-16));
#173888=CARTESIAN_POINT('',(-38.,12.2864158290368,-4.25));
#173889=CARTESIAN_POINT('Origin',(-37.75,12.2864158290368,-4.25));
#173890=CARTESIAN_POINT('',(-37.75,12.2864158290368,-4.));
#173891=CARTESIAN_POINT('Origin',(1.78023751033836E-16,12.2864158290368,
-4.));
#173892=CARTESIAN_POINT('',(-34.25,12.2864158290368,-4.));
#173893=CARTESIAN_POINT('Origin',(-34.25,12.2864158290368,-4.25));
#173894=CARTESIAN_POINT('',(-34.,12.2864158290368,-4.25));
#173895=CARTESIAN_POINT('Origin',(-34.,12.2864158290368,1.78023751033836E-16));
#173896=CARTESIAN_POINT('',(-34.,12.2864158290368,-7.75));
#173897=CARTESIAN_POINT('Origin',(-34.25,12.2864158290368,-7.75));
#173898=CARTESIAN_POINT('',(-34.25,12.2864158290368,-8.));
#173899=CARTESIAN_POINT('Origin',(1.78023751033836E-16,12.2864158290368,
-8.));
#173900=CARTESIAN_POINT('Origin',(1.78023751033836E-16,12.2864158290368,
-4.));
#173901=CARTESIAN_POINT('',(-42.7191142657048,13.1257661294523,-4.01465091399127));
#173902=CARTESIAN_POINT('',(-40.25,12.2864158290368,-4.));
#173903=CARTESIAN_POINT('Origin',(-40.25,12.2864158290368,-4.25));
#173904=CARTESIAN_POINT('',(-40.,12.2864158290368,-4.25));
#173905=CARTESIAN_POINT('Origin',(-40.,12.2864158290368,1.78023751033836E-16));
#173906=CARTESIAN_POINT('',(-40.,12.2864158290368,-7.75));
#173907=CARTESIAN_POINT('Origin',(-40.25,12.2864158290368,-7.75));
#173908=CARTESIAN_POINT('',(-40.25,12.2864158290368,-8.));
#173909=CARTESIAN_POINT('Origin',(1.78023751033836E-16,12.2864158290368,
-8.));
#173910=CARTESIAN_POINT('',(-42.2246585485087,12.2864158290368,-8.));
#173911=CARTESIAN_POINT('Origin',(-25.75,12.2864158290368,-7.75));
#173912=CARTESIAN_POINT('',(-25.75,12.2864158290368,-8.));
#173913=CARTESIAN_POINT('',(-26.,12.2864158290368,-7.75));
#173914=CARTESIAN_POINT('Origin',(-26.,12.2864158290368,1.78023751033836E-16));
#173915=CARTESIAN_POINT('',(-26.,12.2864158290368,-4.25));
#173916=CARTESIAN_POINT('Origin',(-25.75,12.2864158290368,-4.25));
#173917=CARTESIAN_POINT('',(-25.75,12.2864158290368,-4.));
#173918=CARTESIAN_POINT('Origin',(1.78023751033836E-16,12.2864158290368,
-4.));
#173919=CARTESIAN_POINT('',(-22.25,12.2864158290368,-4.));
#173920=CARTESIAN_POINT('Origin',(-22.25,12.2864158290368,-4.25));
#173921=CARTESIAN_POINT('',(-22.,12.2864158290368,-4.25));
#173922=CARTESIAN_POINT('Origin',(-22.,12.2864158290368,1.78023751033836E-16));
#173923=CARTESIAN_POINT('',(-22.,12.2864158290368,-7.75));
#173924=CARTESIAN_POINT('Origin',(-22.25,12.2864158290368,-7.75));
#173925=CARTESIAN_POINT('',(-22.25,12.2864158290368,-8.));
#173926=CARTESIAN_POINT('Origin',(1.78023751033836E-16,12.2864158290368,
-8.));
#173927=CARTESIAN_POINT('Origin',(-19.75,12.2864158290368,-7.75));
#173928=CARTESIAN_POINT('',(-19.75,12.2864158290368,-8.));
#173929=CARTESIAN_POINT('',(-20.,12.2864158290368,-7.75));
#173930=CARTESIAN_POINT('Origin',(-20.,12.2864158290368,1.78023751033836E-16));
#173931=CARTESIAN_POINT('',(-20.,12.2864158290368,-4.25));
#173932=CARTESIAN_POINT('Origin',(-19.75,12.2864158290368,-4.25));
#173933=CARTESIAN_POINT('',(-19.75,12.2864158290368,-4.));
#173934=CARTESIAN_POINT('Origin',(1.78023751033836E-16,12.2864158290368,
-4.));
#173935=CARTESIAN_POINT('',(-16.25,12.2864158290368,-4.));
#173936=CARTESIAN_POINT('Origin',(-16.25,12.2864158290368,-4.25));
#173937=CARTESIAN_POINT('',(-16.,12.2864158290368,-4.25));
#173938=CARTESIAN_POINT('Origin',(-16.,12.2864158290368,1.78023751033836E-16));
#173939=CARTESIAN_POINT('',(-16.,12.2864158290368,-7.75));
#173940=CARTESIAN_POINT('Origin',(-16.25,12.2864158290368,-7.75));
#173941=CARTESIAN_POINT('',(-16.25,12.2864158290368,-8.));
#173942=CARTESIAN_POINT('Origin',(1.78023751033836E-16,12.2864158290368,
-8.));
#173943=CARTESIAN_POINT('Origin',(-13.75,12.2864158290368,-7.75));
#173944=CARTESIAN_POINT('',(-13.75,12.2864158290368,-8.));
#173945=CARTESIAN_POINT('',(-14.,12.2864158290368,-7.75));
#173946=CARTESIAN_POINT('Origin',(-14.,12.2864158290368,1.78023751033836E-16));
#173947=CARTESIAN_POINT('',(-14.,12.2864158290368,-4.25));
#173948=CARTESIAN_POINT('Origin',(-13.75,12.2864158290368,-4.25));
#173949=CARTESIAN_POINT('',(-13.75,12.2864158290368,-4.));
#173950=CARTESIAN_POINT('Origin',(1.78023751033836E-16,12.2864158290368,
-4.));
#173951=CARTESIAN_POINT('',(-10.25,12.2864158290368,-4.));
#173952=CARTESIAN_POINT('Origin',(-10.25,12.2864158290368,-4.25));
#173953=CARTESIAN_POINT('',(-10.,12.2864158290368,-4.25));
#173954=CARTESIAN_POINT('Origin',(-10.,12.2864158290368,1.78023751033836E-16));
#173955=CARTESIAN_POINT('',(-10.,12.2864158290368,-7.75));
#173956=CARTESIAN_POINT('Origin',(-10.25,12.2864158290368,-7.75));
#173957=CARTESIAN_POINT('',(-10.25,12.2864158290368,-8.));
#173958=CARTESIAN_POINT('Origin',(1.78023751033836E-16,12.2864158290368,
-8.));
#173959=CARTESIAN_POINT('Origin',(-14.,12.2864158290368,1.78023751033836E-16));
#173960=CARTESIAN_POINT('',(-14.,12.2864158290368,-10.25));
#173961=CARTESIAN_POINT('Origin',(-13.75,12.2864158290368,-10.25));
#173962=CARTESIAN_POINT('',(-13.75,12.2864158290368,-10.));
#173963=CARTESIAN_POINT('Origin',(1.78023751033836E-16,12.2864158290368,
-10.));
#173964=CARTESIAN_POINT('Origin',(-31.75,12.2864158290368,-13.75));
#173965=CARTESIAN_POINT('',(-31.75,12.2864158290368,-14.));
#173966=CARTESIAN_POINT('',(-32.,12.2864158290368,-13.75));
#173967=CARTESIAN_POINT('Origin',(-32.,12.2864158290368,1.78023751033836E-16));
#173968=CARTESIAN_POINT('',(-32.,12.2864158290368,-10.25));
#173969=CARTESIAN_POINT('Origin',(-31.75,12.2864158290368,-10.25));
#173970=CARTESIAN_POINT('',(-31.75,12.2864158290368,-10.));
#173971=CARTESIAN_POINT('Origin',(1.78023751033836E-16,12.2864158290368,
-10.));
#173972=CARTESIAN_POINT('',(-28.25,12.2864158290368,-10.));
#173973=CARTESIAN_POINT('Origin',(-28.25,12.2864158290368,-10.25));
#173974=CARTESIAN_POINT('',(-28.,12.2864158290368,-10.25));
#173975=CARTESIAN_POINT('Origin',(-28.,12.2864158290368,1.78023751033836E-16));
#173976=CARTESIAN_POINT('',(-28.,12.2864158290368,-13.75));
#173977=CARTESIAN_POINT('Origin',(-28.25,12.2864158290368,-13.75));
#173978=CARTESIAN_POINT('',(-28.25,12.2864158290368,-14.));
#173979=CARTESIAN_POINT('Origin',(1.78023751033836E-16,12.2864158290368,
-14.));
#173980=CARTESIAN_POINT('Origin',(-37.75,12.2864158290368,-13.75));
#173981=CARTESIAN_POINT('',(-37.75,12.2864158290368,-14.));
#173982=CARTESIAN_POINT('',(-38.,12.2864158290368,-13.75));
#173983=CARTESIAN_POINT('Origin',(-38.,12.2864158290368,1.78023751033836E-16));
#173984=CARTESIAN_POINT('',(-38.,12.2864158290368,-10.25));
#173985=CARTESIAN_POINT('Origin',(-37.75,12.2864158290368,-10.25));
#173986=CARTESIAN_POINT('',(-37.75,12.2864158290368,-10.));
#173987=CARTESIAN_POINT('Origin',(1.78023751033836E-16,12.2864158290368,
-10.));
#173988=CARTESIAN_POINT('',(-34.25,12.2864158290368,-10.));
#173989=CARTESIAN_POINT('Origin',(-34.25,12.2864158290368,-10.25));
#173990=CARTESIAN_POINT('',(-34.,12.2864158290368,-10.25));
#173991=CARTESIAN_POINT('Origin',(-34.,12.2864158290368,1.78023751033836E-16));
#173992=CARTESIAN_POINT('',(-34.,12.2864158290368,-13.75));
#173993=CARTESIAN_POINT('Origin',(-34.25,12.2864158290368,-13.75));
#173994=CARTESIAN_POINT('',(-34.25,12.2864158290368,-14.));
#173995=CARTESIAN_POINT('Origin',(1.78023751033836E-16,12.2864158290368,
-14.));
#173996=CARTESIAN_POINT('Origin',(1.78023751033836E-16,12.2864158290368,
-10.));
#173997=CARTESIAN_POINT('',(-41.6884058289697,13.1257661294523,-10.0146509139913));
#173998=CARTESIAN_POINT('',(-40.25,12.2864158290368,-10.));
#173999=CARTESIAN_POINT('Origin',(-40.25,12.2864158290368,-10.25));
#174000=CARTESIAN_POINT('',(-40.,12.2864158290368,-10.25));
#174001=CARTESIAN_POINT('Origin',(-40.,12.2864158290368,1.78023751033836E-16));
#174002=CARTESIAN_POINT('',(-40.,12.2864158290368,-13.75));
#174003=CARTESIAN_POINT('Origin',(-40.25,12.2864158290368,-13.75));
#174004=CARTESIAN_POINT('',(-40.25,12.2864158290368,-14.));
#174005=CARTESIAN_POINT('Origin',(1.78023751033836E-16,12.2864158290368,
-14.));
#174006=CARTESIAN_POINT('',(-40.668431324313,12.2864158290368,-14.));
#174007=CARTESIAN_POINT('Origin',(-25.75,12.2864158290368,-13.75));
#174008=CARTESIAN_POINT('',(-25.75,12.2864158290368,-14.));
#174009=CARTESIAN_POINT('',(-26.,12.2864158290368,-13.75));
#174010=CARTESIAN_POINT('Origin',(-26.,12.2864158290368,1.78023751033836E-16));
#174011=CARTESIAN_POINT('',(-26.,12.2864158290368,-10.25));
#174012=CARTESIAN_POINT('Origin',(-25.75,12.2864158290368,-10.25));
#174013=CARTESIAN_POINT('',(-25.75,12.2864158290368,-10.));
#174014=CARTESIAN_POINT('Origin',(1.78023751033836E-16,12.2864158290368,
-10.));
#174015=CARTESIAN_POINT('',(-22.25,12.2864158290368,-10.));
#174016=CARTESIAN_POINT('Origin',(-22.25,12.2864158290368,-10.25));
#174017=CARTESIAN_POINT('',(-22.,12.2864158290368,-10.25));
#174018=CARTESIAN_POINT('Origin',(-22.,12.2864158290368,1.78023751033836E-16));
#174019=CARTESIAN_POINT('',(-22.,12.2864158290368,-13.75));
#174020=CARTESIAN_POINT('Origin',(-22.25,12.2864158290368,-13.75));
#174021=CARTESIAN_POINT('',(-22.25,12.2864158290368,-14.));
#174022=CARTESIAN_POINT('Origin',(1.78023751033836E-16,12.2864158290368,
-14.));
#174023=CARTESIAN_POINT('Origin',(-19.75,12.2864158290368,-13.75));
#174024=CARTESIAN_POINT('',(-19.75,12.2864158290368,-14.));
#174025=CARTESIAN_POINT('',(-20.,12.2864158290368,-13.75));
#174026=CARTESIAN_POINT('Origin',(-20.,12.2864158290368,1.78023751033836E-16));
#174027=CARTESIAN_POINT('',(-20.,12.2864158290368,-10.25));
#174028=CARTESIAN_POINT('Origin',(-19.75,12.2864158290368,-10.25));
#174029=CARTESIAN_POINT('',(-19.75,12.2864158290368,-10.));
#174030=CARTESIAN_POINT('Origin',(1.78023751033836E-16,12.2864158290368,
-10.));
#174031=CARTESIAN_POINT('',(-16.25,12.2864158290368,-10.));
#174032=CARTESIAN_POINT('Origin',(-16.25,12.2864158290368,-10.25));
#174033=CARTESIAN_POINT('',(-16.,12.2864158290368,-10.25));
#174034=CARTESIAN_POINT('Origin',(-16.,12.2864158290368,1.78023751033836E-16));
#174035=CARTESIAN_POINT('',(-16.,12.2864158290368,-13.75));
#174036=CARTESIAN_POINT('Origin',(-16.25,12.2864158290368,-13.75));
#174037=CARTESIAN_POINT('',(-16.25,12.2864158290368,-14.));
#174038=CARTESIAN_POINT('Origin',(1.78023751033836E-16,12.2864158290368,
-14.));
#174039=CARTESIAN_POINT('Origin',(-20.,12.2864158290368,1.78023751033836E-16));
#174040=CARTESIAN_POINT('',(-20.,12.2864158290368,-16.25));
#174041=CARTESIAN_POINT('Origin',(-19.75,12.2864158290368,-16.25));
#174042=CARTESIAN_POINT('',(-19.75,12.2864158290368,-16.));
#174043=CARTESIAN_POINT('Origin',(1.78023751033836E-16,12.2864158290368,
-16.));
#174044=CARTESIAN_POINT('Origin',(-31.75,12.2864158290368,-19.75));
#174045=CARTESIAN_POINT('',(-31.75,12.2864158290368,-20.));
#174046=CARTESIAN_POINT('',(-32.,12.2864158290368,-19.75));
#174047=CARTESIAN_POINT('Origin',(-32.,12.2864158290368,1.78023751033836E-16));
#174048=CARTESIAN_POINT('',(-32.,12.2864158290368,-16.25));
#174049=CARTESIAN_POINT('Origin',(-31.75,12.2864158290368,-16.25));
#174050=CARTESIAN_POINT('',(-31.75,12.2864158290368,-16.));
#174051=CARTESIAN_POINT('Origin',(1.78023751033836E-16,12.2864158290368,
-16.));
#174052=CARTESIAN_POINT('',(-28.25,12.2864158290368,-16.));
#174053=CARTESIAN_POINT('Origin',(-28.25,12.2864158290368,-16.25));
#174054=CARTESIAN_POINT('',(-28.,12.2864158290368,-16.25));
#174055=CARTESIAN_POINT('Origin',(-28.,12.2864158290368,1.78023751033836E-16));
#174056=CARTESIAN_POINT('',(-28.,12.2864158290368,-19.75));
#174057=CARTESIAN_POINT('Origin',(-28.25,12.2864158290368,-19.75));
#174058=CARTESIAN_POINT('',(-28.25,12.2864158290368,-20.));
#174059=CARTESIAN_POINT('Origin',(1.78023751033836E-16,12.2864158290368,
-20.));
#174060=CARTESIAN_POINT('Origin',(-37.75,12.2864158290368,-19.75));
#174061=CARTESIAN_POINT('',(-37.75,12.2864158290368,-20.));
#174062=CARTESIAN_POINT('',(-38.,12.2864158290368,-19.75));
#174063=CARTESIAN_POINT('Origin',(-38.,12.2864158290368,1.78023751033836E-16));
#174064=CARTESIAN_POINT('',(-38.,12.2864158290368,-16.25));
#174065=CARTESIAN_POINT('Origin',(-37.75,12.2864158290368,-16.25));
#174066=CARTESIAN_POINT('',(-37.75,12.2864158290368,-16.));
#174067=CARTESIAN_POINT('Origin',(1.78023751033836E-16,12.2864158290368,
-16.));
#174068=CARTESIAN_POINT('',(-34.25,12.2864158290368,-16.));
#174069=CARTESIAN_POINT('Origin',(-34.25,12.2864158290368,-16.25));
#174070=CARTESIAN_POINT('',(-34.,12.2864158290368,-16.25));
#174071=CARTESIAN_POINT('Origin',(-34.,12.2864158290368,1.78023751033836E-16));
#174072=CARTESIAN_POINT('',(-34.,12.2864158290368,-19.75));
#174073=CARTESIAN_POINT('Origin',(-34.25,12.2864158290368,-19.75));
#174074=CARTESIAN_POINT('',(-34.25,12.2864158290368,-20.));
#174075=CARTESIAN_POINT('Origin',(1.78023751033836E-16,12.2864158290368,
-20.));
#174076=CARTESIAN_POINT('Origin',(-40.25,12.2864158290368,-16.25));
#174077=CARTESIAN_POINT('',(-40.0056233547235,12.6085776053825,-16.25));
#174078=CARTESIAN_POINT('Ctrl Pts',(-40.0793482375844,12.2864158290368,
-16.0673035961371));
#174079=CARTESIAN_POINT('Ctrl Pts',(-40.0782747058016,12.3565480422212,
-16.0699814850505));
#174080=CARTESIAN_POINT('Ctrl Pts',(-40.0771691950577,12.4264119624119,
-16.0727383729998));
#174081=CARTESIAN_POINT('Ctrl Pts',(-40.0733081216185,12.6605955497748,
-16.0823639222092));
#174082=CARTESIAN_POINT('Ctrl Pts',(-40.0701042972907,12.8415528499508,
-16.0903466182549));
#174083=CARTESIAN_POINT('Ctrl Pts',(-40.0641670032532,13.1125431310101,
-16.1051218719272));
#174084=CARTESIAN_POINT('Ctrl Pts',(-40.0620040696594,13.2027803900921,
-16.1105020462105));
#174085=CARTESIAN_POINT('Ctrl Pts',(-40.0581889988431,13.3348895209949,
-16.1199846721086));
#174086=CARTESIAN_POINT('Ctrl Pts',(-40.0568218233459,13.3783799367944,
-16.1233818656135));
#174087=CARTESIAN_POINT('Ctrl Pts',(-40.0537078613425,13.4637404380091,
-16.1311160166766));
#174088=CARTESIAN_POINT('Ctrl Pts',(-40.0520170589853,13.5056250634705,
-16.1353143091731));
#174089=CARTESIAN_POINT('Ctrl Pts',(-40.04899738295,13.5587458168168,-16.1428068245726));
#174090=CARTESIAN_POINT('Ctrl Pts',(-40.0481580498808,13.5723272371436,
-16.144889109673));
#174091=CARTESIAN_POINT('Ctrl Pts',(-40.0466112547578,13.5924009701689,
-16.1487253037969));
#174092=CARTESIAN_POINT('Ctrl Pts',(-40.0460481486951,13.5990342650081,
-16.1501216926189));
#174093=CARTESIAN_POINT('Ctrl Pts',(-40.0447488346495,13.6118368064949,
-16.1533431149319));
#174094=CARTESIAN_POINT('Ctrl Pts',(-40.044047369121,13.6180310505434,-16.1550821001084));
#174095=CARTESIAN_POINT('Ctrl Pts',(-40.0425846077462,13.6261759350463,
-16.1587072305191));
#174096=CARTESIAN_POINT('Ctrl Pts',(-40.0419873813803,13.6290832844388,
-16.1601872218848));
#174097=CARTESIAN_POINT('Ctrl Pts',(-40.041027217053,13.6312274149738,-16.1625659968001));
#174098=CARTESIAN_POINT('Ctrl Pts',(-40.0408308891948,13.6315882691439,
-16.1630523736058));
#174099=CARTESIAN_POINT('Ctrl Pts',(-40.0404073420094,13.6320902696199,
-16.1641015895469));
#174100=CARTESIAN_POINT('Ctrl Pts',(-40.0401798660478,13.6322298701776,
-16.1646650639708));
#174101=CARTESIAN_POINT('Ctrl Pts',(-40.039745975011,13.6322298701776,-16.1657397786927));
#174102=CARTESIAN_POINT('Ctrl Pts',(-40.0395184754678,13.63209026962,-16.1663032435961));
#174103=CARTESIAN_POINT('Ctrl Pts',(-40.0390948434797,13.6315882691441,
-16.1673524253));
#174104=CARTESIAN_POINT('Ctrl Pts',(-40.0388984546609,13.631227414974,-16.1678387774944));
#174105=CARTESIAN_POINT('Ctrl Pts',(-40.0379379280991,13.6290832844389,
-16.170217406166));
#174106=CARTESIAN_POINT('Ctrl Pts',(-40.0373402104567,13.6261759350462,
-16.1716971991901));
#174107=CARTESIAN_POINT('Ctrl Pts',(-40.0358760723054,13.6180310505433,
-16.1753217737594));
#174108=CARTESIAN_POINT('Ctrl Pts',(-40.0351735590818,13.6118368064948,
-16.1770603359535));
#174109=CARTESIAN_POINT('Ctrl Pts',(-40.0338720779076,13.5990342650081,
-16.1802808833389));
#174110=CARTESIAN_POINT('Ctrl Pts',(-40.0333078481952,13.5924009701688,
-16.1816768185133));
#174111=CARTESIAN_POINT('Ctrl Pts',(-40.0317576499592,13.5723272371435,
-16.1855116387096));
#174112=CARTESIAN_POINT('Ctrl Pts',(-40.0309160107074,13.5587458168168,
-16.1875929927426));
#174113=CARTESIAN_POINT('Ctrl Pts',(-40.0278873018887,13.5056250634705,
-16.1950818613661));
#174114=CARTESIAN_POINT('Ctrl Pts',(-40.0261893448128,13.4637404380091,
-16.1992772653116));
#174115=CARTESIAN_POINT('Ctrl Pts',(-40.0230607286739,13.3783799367945,
-16.2070055001087));
#174116=CARTESIAN_POINT('Ctrl Pts',(-40.0216860514209,13.334889520995,-16.2103996649545));
#174117=CARTESIAN_POINT('Ctrl Pts',(-40.0178480767769,13.2027803900922,
-16.2198730439656));
#174118=CARTESIAN_POINT('Ctrl Pts',(-40.0156693452537,13.1125431310102,
-16.2252468402029));
#174119=CARTESIAN_POINT('Ctrl Pts',(-40.010575554353,12.881913818907,-16.2378050170783));
#174120=CARTESIAN_POINT('Ctrl Pts',(-40.0079423726228,12.7414340518508,
-16.2442908457459));
#174121=CARTESIAN_POINT('Ctrl Pts',(-40.0056233547235,12.6085776053825,
-16.25));
#174122=CARTESIAN_POINT('',(-40.,12.2864158290368,-16.25));
#174123=CARTESIAN_POINT('Origin',(-40.,12.2864158290368,1.78023751033836E-16));
#174124=CARTESIAN_POINT('',(-40.,12.2864158290368,-16.263837185609));
#174125=CARTESIAN_POINT('Origin',(-25.75,12.2864158290368,-19.75));
#174126=CARTESIAN_POINT('',(-25.75,12.2864158290368,-20.));
#174127=CARTESIAN_POINT('',(-26.,12.2864158290368,-19.75));
#174128=CARTESIAN_POINT('Origin',(-26.,12.2864158290368,1.78023751033836E-16));
#174129=CARTESIAN_POINT('',(-26.,12.2864158290368,-16.25));
#174130=CARTESIAN_POINT('Origin',(-25.75,12.2864158290368,-16.25));
#174131=CARTESIAN_POINT('',(-25.75,12.2864158290368,-16.));
#174132=CARTESIAN_POINT('Origin',(1.78023751033836E-16,12.2864158290368,
-16.));
#174133=CARTESIAN_POINT('',(-22.25,12.2864158290368,-16.));
#174134=CARTESIAN_POINT('Origin',(-22.25,12.2864158290368,-16.25));
#174135=CARTESIAN_POINT('',(-22.,12.2864158290368,-16.25));
#174136=CARTESIAN_POINT('Origin',(-22.,12.2864158290368,1.78023751033836E-16));
#174137=CARTESIAN_POINT('',(-22.,12.2864158290368,-19.75));
#174138=CARTESIAN_POINT('Origin',(-22.25,12.2864158290368,-19.75));
#174139=CARTESIAN_POINT('',(-22.25,12.2864158290368,-20.));
#174140=CARTESIAN_POINT('Origin',(1.78023751033836E-16,12.2864158290368,
-20.));
#174141=CARTESIAN_POINT('Origin',(-31.75,12.2864158290368,-25.75));
#174142=CARTESIAN_POINT('',(-31.75,12.2864158290368,-26.));
#174143=CARTESIAN_POINT('',(-32.,12.2864158290368,-25.75));
#174144=CARTESIAN_POINT('Origin',(-32.,12.2864158290368,1.78023751033836E-16));
#174145=CARTESIAN_POINT('',(-32.,12.2864158290368,-22.25));
#174146=CARTESIAN_POINT('Origin',(-31.75,12.2864158290368,-22.25));
#174147=CARTESIAN_POINT('',(-31.75,12.2864158290368,-22.));
#174148=CARTESIAN_POINT('Origin',(1.78023751033836E-16,12.2864158290368,
-22.));
#174149=CARTESIAN_POINT('',(-28.25,12.2864158290368,-22.));
#174150=CARTESIAN_POINT('Origin',(-28.25,12.2864158290368,-22.25));
#174151=CARTESIAN_POINT('',(-28.,12.2864158290368,-22.25));
#174152=CARTESIAN_POINT('Origin',(-28.,12.2864158290368,1.78023751033836E-16));
#174153=CARTESIAN_POINT('',(-28.,12.2864158290368,-25.75));
#174154=CARTESIAN_POINT('Origin',(-28.25,12.2864158290368,-25.75));
#174155=CARTESIAN_POINT('',(-28.25,12.2864158290368,-26.));
#174156=CARTESIAN_POINT('Origin',(1.78023751033836E-16,12.2864158290368,
-26.));
#174157=CARTESIAN_POINT('Origin',(1.78023751033836E-16,12.2864158290368,
-22.));
#174158=CARTESIAN_POINT('',(-36.7140857763057,13.1257661294523,-22.0146509139913));
#174159=CARTESIAN_POINT('',(-34.25,12.2864158290368,-22.));
#174160=CARTESIAN_POINT('Origin',(-34.25,12.2864158290368,-22.25));
#174161=CARTESIAN_POINT('',(-34.,12.2864158290368,-22.25));
#174162=CARTESIAN_POINT('Origin',(-34.,12.2864158290368,1.78023751033836E-16));
#174163=CARTESIAN_POINT('',(-34.,12.2864158290368,-25.75));
#174164=CARTESIAN_POINT('Origin',(-34.25,12.2864158290368,-25.75));
#174165=CARTESIAN_POINT('',(-34.25,12.2864158290368,-26.));
#174166=CARTESIAN_POINT('Origin',(1.78023751033836E-16,12.2864158290368,
-26.));
#174167=CARTESIAN_POINT('',(-34.3499696790941,12.2864158290368,-26.));
#174168=CARTESIAN_POINT('Origin',(-26.,12.2864158290368,1.78023751033836E-16));
#174169=CARTESIAN_POINT('',(-26.,12.2864158290368,-22.25));
#174170=CARTESIAN_POINT('Origin',(-25.75,12.2864158290368,-22.25));
#174171=CARTESIAN_POINT('',(-25.75,12.2864158290368,-22.));
#174172=CARTESIAN_POINT('Origin',(1.78023751033836E-16,12.2864158290368,
-22.));
#174173=CARTESIAN_POINT('Origin',(-32.,12.2864158290368,1.78023751033836E-16));
#174174=CARTESIAN_POINT('',(-31.9853490860087,13.1257661294523,-28.8949819546432));
#174175=CARTESIAN_POINT('',(-32.,12.2864158290368,-28.25));
#174176=CARTESIAN_POINT('Origin',(-31.75,12.2864158290368,-28.25));
#174177=CARTESIAN_POINT('',(-31.75,12.2864158290368,-28.));
#174178=CARTESIAN_POINT('Origin',(1.78023751033836E-16,12.2864158290368,
-28.));
#174179=CARTESIAN_POINT('Origin',(0.,12.2864158290368,0.));
#174180=CARTESIAN_POINT('',(-36.9278413898934,12.2864158290368,-22.3796096990737));
#174181=CARTESIAN_POINT('',(-34.5500621903838,12.2864158290368,-25.899915108753));
#174182=CARTESIAN_POINT('Origin',(0.,0.985332996396023,0.));
#174183=CARTESIAN_POINT('Origin',(0.,12.2864158290368,0.));
#174184=CARTESIAN_POINT('',(-40.9052877038759,12.2864158290368,-13.8300339067963));
#174185=CARTESIAN_POINT('',(-41.9311566536833,12.2864158290368,-10.309728497117));
#174186=CARTESIAN_POINT('Origin',(0.,12.2864158290368,0.));
#174187=CARTESIAN_POINT('',(-42.9678785657731,12.2864158290368,-4.27478789613867));
#174188=CARTESIAN_POINT('',(-42.4705653406402,12.2864158290368,-7.79509330581797));
#174189=CARTESIAN_POINT('Origin',(0.,12.2864158290368,0.));
#174190=CARTESIAN_POINT('',(-43.1441104028771,12.2864158290368,-1.76015270483962));
#174191=CARTESIAN_POINT('',(-43.1441104028771,12.2864158290368,1.76015270483962));
#174192=CARTESIAN_POINT('Ctrl Pts',(-31.9131848054086,13.9651164298679,
-29.0436118330415));
#174193=CARTESIAN_POINT('Ctrl Pts',(-31.9499414151586,13.9651164298679,
-29.0032233727572));
#174194=CARTESIAN_POINT('Ctrl Pts',(-31.970698146778,13.9651164298679,-28.9498223452792));
#174195=CARTESIAN_POINT('Ctrl Pts',(-31.9706981720174,13.9651164298679,
-28.8949819546432));
#174196=CARTESIAN_POINT('Ctrl Pts',(-31.9348557097313,12.2864158290368,
-29.063334130802));
#174197=CARTESIAN_POINT('Ctrl Pts',(-31.9764885429718,12.2864158290368,
-29.0175876366816));
#174198=CARTESIAN_POINT('Ctrl Pts',(-31.9999999712922,12.2864158290368,
-28.9571016213001));
#174199=CARTESIAN_POINT('Ctrl Pts',(-32.,12.2864158290368,-28.8949819546432));
#174200=CARTESIAN_POINT('Ctrl Pts',(-36.902782259366,13.9651164298679,-22.3644229581353));
#174201=CARTESIAN_POINT('Ctrl Pts',(-36.9229108936161,13.9651164298679,
-22.33120917573));
#174202=CARTESIAN_POINT('Ctrl Pts',(-36.9340865284417,13.9651164298679,
-22.2923331086281));
#174203=CARTESIAN_POINT('Ctrl Pts',(-36.9353575668884,13.9651164298679,
-22.2148970119218));
#174204=CARTESIAN_POINT('Ctrl Pts',(-36.9255131230132,13.9651164298679,
-22.1757260685612));
#174205=CARTESIAN_POINT('Ctrl Pts',(-36.887247155596,13.9651164298679,-22.1077375132975));
#174206=CARTESIAN_POINT('Ctrl Pts',(-36.8590943157985,13.9651164298679,
-22.0791716683468));
#174207=CARTESIAN_POINT('Ctrl Pts',(-36.7921367646116,13.9651164298679,
-22.0399505487758));
#174208=CARTESIAN_POINT('Ctrl Pts',(-36.7532188988514,13.9651164298679,
-22.0293018538863));
#174209=CARTESIAN_POINT('Ctrl Pts',(-36.7140857763057,13.9651164298679,
-22.0293018279825));
#174210=CARTESIAN_POINT('Ctrl Pts',(-36.9278413898934,12.2864158290368,
-22.3796096990737));
#174211=CARTESIAN_POINT('Ctrl Pts',(-36.9506411971848,12.2864158290367,
-22.3419882773306));
#174212=CARTESIAN_POINT('Ctrl Pts',(-36.9633000574054,12.2864158290368,
-22.2979530583092));
#174213=CARTESIAN_POINT('Ctrl Pts',(-36.9647398008015,12.2864158290368,
-22.2102388654265));
#174214=CARTESIAN_POINT('Ctrl Pts',(-36.9535886975365,12.2864158290368,
-22.1658677743321));
#174215=CARTESIAN_POINT('Ctrl Pts',(-36.9102418725233,12.2864158290368,
-22.088851872103));
#174216=CARTESIAN_POINT('Ctrl Pts',(-36.8783504274685,12.2864158290368,
-22.0564924152445));
#174217=CARTESIAN_POINT('Ctrl Pts',(-36.8025009076982,12.2864158290368,
-22.0120627276042));
#174218=CARTESIAN_POINT('Ctrl Pts',(-36.7584147748598,12.2864158290368,
-22.0000000294023));
#174219=CARTESIAN_POINT('Ctrl Pts',(-36.7140857763057,12.2864158290368,
-22.));
#174220=CARTESIAN_POINT('Ctrl Pts',(-34.3499700010595,13.9651164298679,
-25.9706981720175));
#174221=CARTESIAN_POINT('Ctrl Pts',(-34.4187861304546,13.9651164298679,
-25.9706979880732));
#174222=CARTESIAN_POINT('Ctrl Pts',(-34.4851102672943,13.9651164298679,
-25.937708056334));
#174223=CARTESIAN_POINT('Ctrl Pts',(-34.5266166142122,13.9651164298679,
-25.8823394983482));
#174224=CARTESIAN_POINT('Ctrl Pts',(-34.3499700010595,12.2864158290368,
-26.));
#174225=CARTESIAN_POINT('Ctrl Pts',(-34.427922607943,12.2864158290368,-25.9999997915583));
#174226=CARTESIAN_POINT('Ctrl Pts',(-34.503048351318,12.2864158290368,-25.9626305406764));
#174227=CARTESIAN_POINT('Ctrl Pts',(-34.5500621903838,12.2864158290368,
-25.899915108753));
#174228=CARTESIAN_POINT('Ctrl Pts',(-40.6684318962847,13.9651164298679,
-13.9706981720175));
#174229=CARTESIAN_POINT('Ctrl Pts',(-40.7143553275644,13.9651164298681,
-13.9706980493035));
#174230=CARTESIAN_POINT('Ctrl Pts',(-40.7596862536608,13.9651164298679,
-13.9561085301855));
#174231=CARTESIAN_POINT('Ctrl Pts',(-40.8342179533944,13.9651164298679,
-13.9027205260881));
#174232=CARTESIAN_POINT('Ctrl Pts',(-40.8627457625389,13.9651164298679,
-13.8643746603699));
#174233=CARTESIAN_POINT('Ctrl Pts',(-40.8775294893371,13.9651164298679,
-13.8206488842285));
#174234=CARTESIAN_POINT('Ctrl Pts',(-40.6684318962847,12.2864158290368,
-14.));
#174235=CARTESIAN_POINT('Ctrl Pts',(-40.7204534177382,12.2864158290369,
-13.999999860968));
#174236=CARTESIAN_POINT('Ctrl Pts',(-40.7718027191552,12.2864158290368,
-13.9834730289839));
#174237=CARTESIAN_POINT('Ctrl Pts',(-40.8562280414979,12.2864158290368,
-13.92299809727));
#174238=CARTESIAN_POINT('Ctrl Pts',(-40.8885419350417,12.2864158290368,
-13.8795628077707));
#174239=CARTESIAN_POINT('Ctrl Pts',(-40.905287703878,12.2864158290368,-13.8300339067976));
#174240=CARTESIAN_POINT('Ctrl Pts',(-41.9027022873245,13.9651164298679,
-10.3027323440145));
#174241=CARTESIAN_POINT('Ctrl Pts',(-41.9186760059021,13.9651164298679,
-10.2377641729669));
#174242=CARTESIAN_POINT('Ctrl Pts',(-41.9031293119939,13.9651164298679,
-10.1663047682508));
#174243=CARTESIAN_POINT('Ctrl Pts',(-41.8212667500848,13.9651164298679,
-10.0616797048923));
#174244=CARTESIAN_POINT('Ctrl Pts',(-41.7556158681867,13.9651164298679,
-10.0293018875526));
#174245=CARTESIAN_POINT('Ctrl Pts',(-41.6884058289697,13.9651164298679,
-10.0293018279825));
#174246=CARTESIAN_POINT('Ctrl Pts',(-41.9311566536833,12.2864158290368,
-10.309728497117));
#174247=CARTESIAN_POINT('Ctrl Pts',(-41.9492503311142,12.2864158290368,
-10.2361380476238));
#174248=CARTESIAN_POINT('Ctrl Pts',(-41.9316408283577,12.2864158290368,
-10.1551935604058));
#174249=CARTESIAN_POINT('Ctrl Pts',(-41.838909760766,12.2864158290368,-10.0366779216436));
#174250=CARTESIAN_POINT('Ctrl Pts',(-41.7645408613858,12.2864158290368,
-10.0000000680338));
#174251=CARTESIAN_POINT('Ctrl Pts',(-41.6884058289697,12.2864158290368,
-10.));
#174252=CARTESIAN_POINT('Ctrl Pts',(-42.9387206828063,13.9651164298679,
-4.27188703695401));
#174253=CARTESIAN_POINT('Ctrl Pts',(-42.944807251327,13.9651164298679,-4.21070645264771));
#174254=CARTESIAN_POINT('Ctrl Pts',(-42.9237511284715,13.9651164298679,
-4.14722789953976));
#174255=CARTESIAN_POINT('Ctrl Pts',(-42.8417116813899,13.9651164298679,
-4.05657837554767));
#174256=CARTESIAN_POINT('Ctrl Pts',(-42.780701491539,13.9651164298679,-4.02930198388734));
#174257=CARTESIAN_POINT('Ctrl Pts',(-42.7191142657048,13.9651164298679,
-4.02930182798254));
#174258=CARTESIAN_POINT('Ctrl Pts',(-42.9678785657731,12.2864158290368,
-4.27478789613869));
#174259=CARTESIAN_POINT('Ctrl Pts',(-42.9747729370317,12.2864158290368,
-4.20548749139673));
#174260=CARTESIAN_POINT('Ctrl Pts',(-42.9509225178878,12.2864158290368,
-4.13358319687088));
#174261=CARTESIAN_POINT('Ctrl Pts',(-42.8579914613632,12.2864158290368,
-4.03089898418831));
#174262=CARTESIAN_POINT('Ctrl Pts',(-42.7888799353852,12.2864158290368,
-4.00000017659962));
#174263=CARTESIAN_POINT('Ctrl Pts',(-42.7191142657048,12.2864158290368,
-4.));
#174264=CARTESIAN_POINT('Ctrl Pts',(-42.2246587886425,13.9651164298679,
-7.97069817201746));
#174265=CARTESIAN_POINT('Ctrl Pts',(-42.2760024589037,13.9651164298679,
-7.97069803484342));
#174266=CARTESIAN_POINT('Ctrl Pts',(-42.3264320674071,13.9651164298679,
-7.95246573748483));
#174267=CARTESIAN_POINT('Ctrl Pts',(-42.4054379652168,13.9651164298679,
-7.88663227409805));
#174268=CARTESIAN_POINT('Ctrl Pts',(-42.4324354338316,13.9651164298679,
-7.8405251114426));
#174269=CARTESIAN_POINT('Ctrl Pts',(-42.4417449330457,13.9651164298679,
-7.78980357716687));
#174270=CARTESIAN_POINT('Ctrl Pts',(-42.2246587886425,12.2864158290368,
-8.));
#174271=CARTESIAN_POINT('Ctrl Pts',(-42.2828205030766,12.2864158290368,
-7.99999984459623));
#174272=CARTESIAN_POINT('Ctrl Pts',(-42.3399458254619,12.2864158290368,
-7.97934638688388));
#174273=CARTESIAN_POINT('Ctrl Pts',(-42.4294397982628,12.2864158290368,
-7.9047734962375));
#174274=CARTESIAN_POINT('Ctrl Pts',(-42.460020288206,12.2864158290368,-7.85254658294873));
#174275=CARTESIAN_POINT('Ctrl Pts',(-42.4705653406402,12.2864158290368,
-7.79509330581798));
#174276=CARTESIAN_POINT('Ctrl Pts',(-42.8943150864052,13.9651164298679,
-1.97069817201746));
#174277=CARTESIAN_POINT('Ctrl Pts',(-42.9505876943552,13.9651164298679,
-1.97069802170299));
#174278=CARTESIAN_POINT('Ctrl Pts',(-43.0066025021277,13.9651164298679,
-1.94811497989962));
#174279=CARTESIAN_POINT('Ctrl Pts',(-43.087623624048,13.9651164298679,-1.87036492378278));
#174280=CARTESIAN_POINT('Ctrl Pts',(-43.1125156264926,13.9651164298679,
-1.81575705940251));
#174281=CARTESIAN_POINT('Ctrl Pts',(-43.1148329294755,13.9651164298679,
-1.75895827010645));
#174282=CARTESIAN_POINT('Ctrl Pts',(-42.8943150864052,12.2864158290368,
-2.));
#174283=CARTESIAN_POINT('Ctrl Pts',(-42.9580603817067,12.2864158290368,
-1.9999998297209));
#174284=CARTESIAN_POINT('Ctrl Pts',(-43.0215128426885,12.2864158290368,
-1.97441776392027));
#174285=CARTESIAN_POINT('Ctrl Pts',(-43.1132899987123,12.2864158290368,
-1.88634592712818));
#174286=CARTESIAN_POINT('Ctrl Pts',(-43.1414855467453,12.2864158290368,
-1.82448984655272));
#174287=CARTESIAN_POINT('Ctrl Pts',(-43.1441104028771,12.2864158290368,
-1.76015270483966));
#174288=CARTESIAN_POINT('Origin',(-1.75,12.2864158290368,1.75));
#174289=CARTESIAN_POINT('',(-1.74999999999999,12.2864158290368,2.00000000000001));
#174290=CARTESIAN_POINT('Origin',(-7.75,12.2864158290368,1.75));
#174291=CARTESIAN_POINT('',(-7.75,12.2864158290368,2.));
#174292=CARTESIAN_POINT('Origin',(-4.25,12.2864158290368,1.75));
#174293=CARTESIAN_POINT('',(-4.25,12.2864158290368,2.));
#174294=CARTESIAN_POINT('Origin',(1.78023751033836E-16,12.2864158290368,
2.));
#174295=CARTESIAN_POINT('Origin',(-40.25,12.2864158290368,1.75));
#174296=CARTESIAN_POINT('',(-40.25,12.2864158290368,2.));
#174297=CARTESIAN_POINT('Origin',(1.78023751033836E-16,12.2864158290368,
2.));
#174298=CARTESIAN_POINT('Ctrl Pts',(-42.8953043480232,13.685332956652,1.97557953310508));
#174299=CARTESIAN_POINT('Ctrl Pts',(-42.8950103058249,13.2190272474469,
1.98372036445426));
#174300=CARTESIAN_POINT('Ctrl Pts',(-42.8946805520389,12.7527215382419,
1.99186060259318));
#174301=CARTESIAN_POINT('Ctrl Pts',(-42.8943150864052,12.2864158290368,
2.));
#174302=CARTESIAN_POINT('Origin',(-37.75,12.2864158290368,1.75));
#174303=CARTESIAN_POINT('',(-37.75,12.2864158290368,2.));
#174304=CARTESIAN_POINT('Origin',(-34.25,12.2864158290368,1.75));
#174305=CARTESIAN_POINT('',(-34.25,12.2864158290368,2.));
#174306=CARTESIAN_POINT('Origin',(1.78023751033836E-16,12.2864158290368,
2.));
#174307=CARTESIAN_POINT('Origin',(-31.75,12.2864158290368,1.75));
#174308=CARTESIAN_POINT('',(-31.75,12.2864158290368,2.));
#174309=CARTESIAN_POINT('Origin',(-28.25,12.2864158290368,1.75));
#174310=CARTESIAN_POINT('',(-28.25,12.2864158290368,2.));
#174311=CARTESIAN_POINT('Origin',(1.78023751033836E-16,12.2864158290368,
2.));
#174312=CARTESIAN_POINT('Origin',(-25.75,12.2864158290368,1.75));
#174313=CARTESIAN_POINT('',(-25.75,12.2864158290368,2.));
#174314=CARTESIAN_POINT('Origin',(-22.25,12.2864158290368,1.75));
#174315=CARTESIAN_POINT('',(-22.25,12.2864158290368,2.));
#174316=CARTESIAN_POINT('Origin',(1.78023751033836E-16,12.2864158290368,
2.));
#174317=CARTESIAN_POINT('Origin',(-19.75,12.2864158290368,1.75));
#174318=CARTESIAN_POINT('',(-19.75,12.2864158290368,2.));
#174319=CARTESIAN_POINT('Origin',(-16.25,12.2864158290368,1.75));
#174320=CARTESIAN_POINT('',(-16.25,12.2864158290368,2.));
#174321=CARTESIAN_POINT('Origin',(1.78023751033836E-16,12.2864158290368,
2.));
#174322=CARTESIAN_POINT('Origin',(-13.75,12.2864158290368,1.75));
#174323=CARTESIAN_POINT('',(-13.75,12.2864158290368,2.));
#174324=CARTESIAN_POINT('Origin',(-10.25,12.2864158290368,1.75));
#174325=CARTESIAN_POINT('',(-10.25,12.2864158290368,2.));
#174326=CARTESIAN_POINT('Origin',(1.78023751033836E-16,12.2864158290368,
2.));
#174327=CARTESIAN_POINT('Origin',(-7.75,12.2864158290368,7.75));
#174328=CARTESIAN_POINT('',(-7.74999999999997,12.2864158290368,8.00000000000003));
#174329=CARTESIAN_POINT('',(-8.,12.2864158290368,7.75));
#174330=CARTESIAN_POINT('Origin',(-8.,12.2864158290368,-1.78023751033836E-16));
#174331=CARTESIAN_POINT('',(-8.,12.2864158290368,4.25));
#174332=CARTESIAN_POINT('Origin',(-7.75,12.2864158290368,4.25));
#174333=CARTESIAN_POINT('',(-7.75,12.2864158290368,4.));
#174334=CARTESIAN_POINT('Origin',(1.78023751033836E-16,12.2864158290368,
4.));
#174335=CARTESIAN_POINT('',(-4.25,12.2864158290368,4.));
#174336=CARTESIAN_POINT('Origin',(-4.25,12.2864158290368,4.25));
#174337=CARTESIAN_POINT('',(-3.99999999999999,12.2864158290368,4.25000000000001));
#174338=CARTESIAN_POINT('Origin',(-31.75,12.2864158290368,7.75));
#174339=CARTESIAN_POINT('',(-32.,12.2864158290368,7.75));
#174340=CARTESIAN_POINT('',(-31.75,12.2864158290368,8.));
#174341=CARTESIAN_POINT('Origin',(-32.,12.2864158290368,-1.78023751033836E-16));
#174342=CARTESIAN_POINT('',(-32.,12.2864158290368,4.25));
#174343=CARTESIAN_POINT('Origin',(-31.75,12.2864158290368,4.25));
#174344=CARTESIAN_POINT('',(-31.75,12.2864158290368,4.));
#174345=CARTESIAN_POINT('Origin',(1.78023751033836E-16,12.2864158290368,
4.));
#174346=CARTESIAN_POINT('',(-28.25,12.2864158290368,4.));
#174347=CARTESIAN_POINT('Origin',(-28.25,12.2864158290368,4.25));
#174348=CARTESIAN_POINT('',(-28.,12.2864158290368,4.25));
#174349=CARTESIAN_POINT('Origin',(-28.,12.2864158290368,-1.78023751033836E-16));
#174350=CARTESIAN_POINT('',(-28.,12.2864158290368,7.75));
#174351=CARTESIAN_POINT('Origin',(-28.25,12.2864158290368,7.75));
#174352=CARTESIAN_POINT('',(-28.25,12.2864158290368,8.));
#174353=CARTESIAN_POINT('Origin',(1.78023751033836E-16,12.2864158290368,
8.));
#174354=CARTESIAN_POINT('Origin',(-37.75,12.2864158290368,7.75));
#174355=CARTESIAN_POINT('',(-38.,12.2864158290368,7.75));
#174356=CARTESIAN_POINT('',(-37.75,12.2864158290368,8.));
#174357=CARTESIAN_POINT('Origin',(-38.,12.2864158290368,-1.78023751033836E-16));
#174358=CARTESIAN_POINT('',(-38.,12.2864158290368,4.25));
#174359=CARTESIAN_POINT('Origin',(-37.75,12.2864158290368,4.25));
#174360=CARTESIAN_POINT('',(-37.75,12.2864158290368,4.));
#174361=CARTESIAN_POINT('Origin',(1.78023751033836E-16,12.2864158290368,
4.));
#174362=CARTESIAN_POINT('',(-34.25,12.2864158290368,4.));
#174363=CARTESIAN_POINT('Origin',(-34.25,12.2864158290368,4.25));
#174364=CARTESIAN_POINT('',(-34.,12.2864158290368,4.25));
#174365=CARTESIAN_POINT('Origin',(-34.,12.2864158290368,-1.78023751033836E-16));
#174366=CARTESIAN_POINT('',(-34.,12.2864158290368,7.75));
#174367=CARTESIAN_POINT('Origin',(-34.25,12.2864158290368,7.75));
#174368=CARTESIAN_POINT('',(-34.25,12.2864158290368,8.));
#174369=CARTESIAN_POINT('Origin',(1.78023751033836E-16,12.2864158290368,
8.));
#174370=CARTESIAN_POINT('Origin',(1.78023751033836E-16,12.2864158290368,
4.));
#174371=CARTESIAN_POINT('',(-40.25,12.2864158290368,4.));
#174372=CARTESIAN_POINT('',(-42.7191142657048,13.1257661294523,4.01465091399127));
#174373=CARTESIAN_POINT('Origin',(-40.25,12.2864158290368,4.25));
#174374=CARTESIAN_POINT('',(-40.,12.2864158290368,4.25));
#174375=CARTESIAN_POINT('Origin',(-40.,12.2864158290368,-1.78023751033836E-16));
#174376=CARTESIAN_POINT('',(-40.,12.2864158290368,7.75));
#174377=CARTESIAN_POINT('Origin',(-40.25,12.2864158290368,7.75));
#174378=CARTESIAN_POINT('',(-40.25,12.2864158290368,8.));
#174379=CARTESIAN_POINT('Origin',(1.78023751033836E-16,12.2864158290368,
8.));
#174380=CARTESIAN_POINT('',(-42.2246585485087,12.2864158290368,8.));
#174381=CARTESIAN_POINT('Origin',(-25.75,12.2864158290368,7.75));
#174382=CARTESIAN_POINT('',(-26.,12.2864158290368,7.75));
#174383=CARTESIAN_POINT('',(-25.75,12.2864158290368,8.));
#174384=CARTESIAN_POINT('Origin',(-26.,12.2864158290368,-1.78023751033836E-16));
#174385=CARTESIAN_POINT('',(-26.,12.2864158290368,4.25));
#174386=CARTESIAN_POINT('Origin',(-25.75,12.2864158290368,4.25));
#174387=CARTESIAN_POINT('',(-25.75,12.2864158290368,4.));
#174388=CARTESIAN_POINT('Origin',(1.78023751033836E-16,12.2864158290368,
4.));
#174389=CARTESIAN_POINT('',(-22.25,12.2864158290368,4.));
#174390=CARTESIAN_POINT('Origin',(-22.25,12.2864158290368,4.25));
#174391=CARTESIAN_POINT('',(-22.,12.2864158290368,4.25));
#174392=CARTESIAN_POINT('Origin',(-22.,12.2864158290368,-1.78023751033836E-16));
#174393=CARTESIAN_POINT('',(-22.,12.2864158290368,7.75));
#174394=CARTESIAN_POINT('Origin',(-22.25,12.2864158290368,7.75));
#174395=CARTESIAN_POINT('',(-22.25,12.2864158290368,8.));
#174396=CARTESIAN_POINT('Origin',(1.78023751033836E-16,12.2864158290368,
8.));
#174397=CARTESIAN_POINT('Origin',(-19.75,12.2864158290368,7.75));
#174398=CARTESIAN_POINT('',(-20.,12.2864158290368,7.75));
#174399=CARTESIAN_POINT('',(-19.75,12.2864158290368,8.));
#174400=CARTESIAN_POINT('Origin',(-20.,12.2864158290368,-1.78023751033836E-16));
#174401=CARTESIAN_POINT('',(-20.,12.2864158290368,4.25));
#174402=CARTESIAN_POINT('Origin',(-19.75,12.2864158290368,4.25));
#174403=CARTESIAN_POINT('',(-19.75,12.2864158290368,4.));
#174404=CARTESIAN_POINT('Origin',(1.78023751033836E-16,12.2864158290368,
4.));
#174405=CARTESIAN_POINT('',(-16.25,12.2864158290368,4.));
#174406=CARTESIAN_POINT('Origin',(-16.25,12.2864158290368,4.25));
#174407=CARTESIAN_POINT('',(-16.,12.2864158290368,4.25));
#174408=CARTESIAN_POINT('Origin',(-16.,12.2864158290368,-1.78023751033836E-16));
#174409=CARTESIAN_POINT('',(-16.,12.2864158290368,7.75));
#174410=CARTESIAN_POINT('Origin',(-16.25,12.2864158290368,7.75));
#174411=CARTESIAN_POINT('',(-16.25,12.2864158290368,8.));
#174412=CARTESIAN_POINT('Origin',(1.78023751033836E-16,12.2864158290368,
8.));
#174413=CARTESIAN_POINT('Origin',(-13.75,12.2864158290368,7.75));
#174414=CARTESIAN_POINT('',(-14.,12.2864158290368,7.75));
#174415=CARTESIAN_POINT('',(-13.75,12.2864158290368,8.));
#174416=CARTESIAN_POINT('Origin',(-14.,12.2864158290368,-1.78023751033836E-16));
#174417=CARTESIAN_POINT('',(-14.,12.2864158290368,4.25));
#174418=CARTESIAN_POINT('Origin',(-13.75,12.2864158290368,4.25));
#174419=CARTESIAN_POINT('',(-13.75,12.2864158290368,4.));
#174420=CARTESIAN_POINT('Origin',(1.78023751033836E-16,12.2864158290368,
4.));
#174421=CARTESIAN_POINT('',(-10.25,12.2864158290368,4.));
#174422=CARTESIAN_POINT('Origin',(-10.25,12.2864158290368,4.25));
#174423=CARTESIAN_POINT('',(-10.,12.2864158290368,4.25));
#174424=CARTESIAN_POINT('Origin',(-10.,12.2864158290368,-1.78023751033836E-16));
#174425=CARTESIAN_POINT('',(-10.,12.2864158290368,7.75));
#174426=CARTESIAN_POINT('Origin',(-10.25,12.2864158290368,7.75));
#174427=CARTESIAN_POINT('',(-10.25,12.2864158290368,8.));
#174428=CARTESIAN_POINT('Origin',(1.78023751033836E-16,12.2864158290368,
8.));
#174429=CARTESIAN_POINT('Origin',(-13.75,12.2864158290368,13.75));
#174430=CARTESIAN_POINT('',(-13.75,12.2864158290368,14.));
#174431=CARTESIAN_POINT('',(-14.,12.2864158290368,13.75));
#174432=CARTESIAN_POINT('Origin',(-14.,12.2864158290368,-1.78023751033836E-16));
#174433=CARTESIAN_POINT('',(-14.,12.2864158290368,10.25));
#174434=CARTESIAN_POINT('Origin',(-13.75,12.2864158290368,10.25));
#174435=CARTESIAN_POINT('',(-13.75,12.2864158290368,10.));
#174436=CARTESIAN_POINT('Origin',(1.78023751033836E-16,12.2864158290368,
10.));
#174437=CARTESIAN_POINT('',(-10.25,12.2864158290368,10.));
#174438=CARTESIAN_POINT('Origin',(-10.25,12.2864158290368,10.25));
#174439=CARTESIAN_POINT('',(-9.99999999999996,12.2864158290368,10.25));
#174440=CARTESIAN_POINT('Origin',(-31.75,12.2864158290368,13.75));
#174441=CARTESIAN_POINT('',(-32.,12.2864158290368,13.75));
#174442=CARTESIAN_POINT('',(-31.75,12.2864158290368,14.));
#174443=CARTESIAN_POINT('Origin',(-32.,12.2864158290368,-1.78023751033836E-16));
#174444=CARTESIAN_POINT('',(-32.,12.2864158290368,10.25));
#174445=CARTESIAN_POINT('Origin',(-31.75,12.2864158290368,10.25));
#174446=CARTESIAN_POINT('',(-31.75,12.2864158290368,10.));
#174447=CARTESIAN_POINT('Origin',(1.78023751033836E-16,12.2864158290368,
10.));
#174448=CARTESIAN_POINT('',(-28.25,12.2864158290368,10.));
#174449=CARTESIAN_POINT('Origin',(-28.25,12.2864158290368,10.25));
#174450=CARTESIAN_POINT('',(-28.,12.2864158290368,10.25));
#174451=CARTESIAN_POINT('Origin',(-28.,12.2864158290368,-1.78023751033836E-16));
#174452=CARTESIAN_POINT('',(-28.,12.2864158290368,13.75));
#174453=CARTESIAN_POINT('Origin',(-28.25,12.2864158290368,13.75));
#174454=CARTESIAN_POINT('',(-28.25,12.2864158290368,14.));
#174455=CARTESIAN_POINT('Origin',(1.78023751033836E-16,12.2864158290368,
14.));
#174456=CARTESIAN_POINT('Origin',(-37.75,12.2864158290368,13.75));
#174457=CARTESIAN_POINT('',(-38.,12.2864158290368,13.75));
#174458=CARTESIAN_POINT('',(-37.75,12.2864158290368,14.));
#174459=CARTESIAN_POINT('Origin',(-38.,12.2864158290368,-1.78023751033836E-16));
#174460=CARTESIAN_POINT('',(-38.,12.2864158290368,10.25));
#174461=CARTESIAN_POINT('Origin',(-37.75,12.2864158290368,10.25));
#174462=CARTESIAN_POINT('',(-37.75,12.2864158290368,10.));
#174463=CARTESIAN_POINT('Origin',(1.78023751033836E-16,12.2864158290368,
10.));
#174464=CARTESIAN_POINT('',(-34.25,12.2864158290368,10.));
#174465=CARTESIAN_POINT('Origin',(-34.25,12.2864158290368,10.25));
#174466=CARTESIAN_POINT('',(-34.,12.2864158290368,10.25));
#174467=CARTESIAN_POINT('Origin',(-34.,12.2864158290368,-1.78023751033836E-16));
#174468=CARTESIAN_POINT('',(-34.,12.2864158290368,13.75));
#174469=CARTESIAN_POINT('Origin',(-34.25,12.2864158290368,13.75));
#174470=CARTESIAN_POINT('',(-34.25,12.2864158290368,14.));
#174471=CARTESIAN_POINT('Origin',(1.78023751033836E-16,12.2864158290368,
14.));
#174472=CARTESIAN_POINT('Origin',(1.78023751033836E-16,12.2864158290368,
10.));
#174473=CARTESIAN_POINT('',(-40.25,12.2864158290368,10.));
#174474=CARTESIAN_POINT('',(-41.6884058289697,13.1257661294523,10.0146509139913));
#174475=CARTESIAN_POINT('Origin',(-40.25,12.2864158290368,10.25));
#174476=CARTESIAN_POINT('',(-40.,12.2864158290368,10.25));
#174477=CARTESIAN_POINT('Origin',(-40.,12.2864158290368,-1.78023751033836E-16));
#174478=CARTESIAN_POINT('',(-40.,12.2864158290368,13.75));
#174479=CARTESIAN_POINT('Origin',(-40.25,12.2864158290368,13.75));
#174480=CARTESIAN_POINT('',(-40.25,12.2864158290368,14.));
#174481=CARTESIAN_POINT('Origin',(1.78023751033836E-16,12.2864158290368,
14.));
#174482=CARTESIAN_POINT('',(-40.668431324313,12.2864158290368,14.));
#174483=CARTESIAN_POINT('Origin',(-25.75,12.2864158290368,13.75));
#174484=CARTESIAN_POINT('',(-26.,12.2864158290368,13.75));
#174485=CARTESIAN_POINT('',(-25.75,12.2864158290368,14.));
#174486=CARTESIAN_POINT('Origin',(-26.,12.2864158290368,-1.78023751033836E-16));
#174487=CARTESIAN_POINT('',(-26.,12.2864158290368,10.25));
#174488=CARTESIAN_POINT('Origin',(-25.75,12.2864158290368,10.25));
#174489=CARTESIAN_POINT('',(-25.75,12.2864158290368,10.));
#174490=CARTESIAN_POINT('Origin',(1.78023751033836E-16,12.2864158290368,
10.));
#174491=CARTESIAN_POINT('',(-22.25,12.2864158290368,10.));
#174492=CARTESIAN_POINT('Origin',(-22.25,12.2864158290368,10.25));
#174493=CARTESIAN_POINT('',(-22.,12.2864158290368,10.25));
#174494=CARTESIAN_POINT('Origin',(-22.,12.2864158290368,-1.78023751033836E-16));
#174495=CARTESIAN_POINT('',(-22.,12.2864158290368,13.75));
#174496=CARTESIAN_POINT('Origin',(-22.25,12.2864158290368,13.75));
#174497=CARTESIAN_POINT('',(-22.25,12.2864158290368,14.));
#174498=CARTESIAN_POINT('Origin',(1.78023751033836E-16,12.2864158290368,
14.));
#174499=CARTESIAN_POINT('Origin',(-19.75,12.2864158290368,13.75));
#174500=CARTESIAN_POINT('',(-20.,12.2864158290368,13.75));
#174501=CARTESIAN_POINT('',(-19.75,12.2864158290368,14.));
#174502=CARTESIAN_POINT('Origin',(-20.,12.2864158290368,-1.78023751033836E-16));
#174503=CARTESIAN_POINT('',(-20.,12.2864158290368,10.25));
#174504=CARTESIAN_POINT('Origin',(-19.75,12.2864158290368,10.25));
#174505=CARTESIAN_POINT('',(-19.75,12.2864158290368,10.));
#174506=CARTESIAN_POINT('Origin',(1.78023751033836E-16,12.2864158290368,
10.));
#174507=CARTESIAN_POINT('',(-16.25,12.2864158290368,10.));
#174508=CARTESIAN_POINT('Origin',(-16.25,12.2864158290368,10.25));
#174509=CARTESIAN_POINT('',(-16.,12.2864158290368,10.25));
#174510=CARTESIAN_POINT('Origin',(-16.,12.2864158290368,-1.78023751033836E-16));
#174511=CARTESIAN_POINT('',(-16.,12.2864158290368,13.75));
#174512=CARTESIAN_POINT('Origin',(-16.25,12.2864158290368,13.75));
#174513=CARTESIAN_POINT('',(-16.25,12.2864158290368,14.));
#174514=CARTESIAN_POINT('Origin',(1.78023751033836E-16,12.2864158290368,
14.));
#174515=CARTESIAN_POINT('Origin',(-19.75,12.2864158290368,19.75));
#174516=CARTESIAN_POINT('',(-19.7499999999999,12.2864158290368,20.0000000000001));
#174517=CARTESIAN_POINT('',(-20.,12.2864158290368,19.75));
#174518=CARTESIAN_POINT('Origin',(-20.,12.2864158290368,-1.78023751033836E-16));
#174519=CARTESIAN_POINT('',(-20.,12.2864158290368,16.25));
#174520=CARTESIAN_POINT('Origin',(-19.75,12.2864158290368,16.25));
#174521=CARTESIAN_POINT('',(-19.75,12.2864158290368,16.));
#174522=CARTESIAN_POINT('Origin',(1.78023751033836E-16,12.2864158290368,
16.));
#174523=CARTESIAN_POINT('',(-16.25,12.2864158290368,16.));
#174524=CARTESIAN_POINT('Origin',(-16.25,12.2864158290368,16.25));
#174525=CARTESIAN_POINT('',(-15.9999999999999,12.2864158290368,16.2500000000001));
#174526=CARTESIAN_POINT('Origin',(-31.75,12.2864158290368,19.75));
#174527=CARTESIAN_POINT('',(-32.,12.2864158290368,19.75));
#174528=CARTESIAN_POINT('',(-31.75,12.2864158290368,20.));
#174529=CARTESIAN_POINT('Origin',(-32.,12.2864158290368,-1.78023751033836E-16));
#174530=CARTESIAN_POINT('',(-32.,12.2864158290368,16.25));
#174531=CARTESIAN_POINT('Origin',(-31.75,12.2864158290368,16.25));
#174532=CARTESIAN_POINT('',(-31.75,12.2864158290368,16.));
#174533=CARTESIAN_POINT('Origin',(1.78023751033836E-16,12.2864158290368,
16.));
#174534=CARTESIAN_POINT('',(-28.25,12.2864158290368,16.));
#174535=CARTESIAN_POINT('Origin',(-28.25,12.2864158290368,16.25));
#174536=CARTESIAN_POINT('',(-28.,12.2864158290368,16.25));
#174537=CARTESIAN_POINT('Origin',(-28.,12.2864158290368,-1.78023751033836E-16));
#174538=CARTESIAN_POINT('',(-28.,12.2864158290368,19.75));
#174539=CARTESIAN_POINT('Origin',(-28.25,12.2864158290368,19.75));
#174540=CARTESIAN_POINT('',(-28.25,12.2864158290368,20.));
#174541=CARTESIAN_POINT('Origin',(1.78023751033836E-16,12.2864158290368,
20.));
#174542=CARTESIAN_POINT('Origin',(-37.75,12.2864158290368,19.75));
#174543=CARTESIAN_POINT('',(-38.,12.2864158290368,19.75));
#174544=CARTESIAN_POINT('',(-37.75,12.2864158290368,20.));
#174545=CARTESIAN_POINT('Origin',(-38.,12.2864158290368,-1.78023751033836E-16));
#174546=CARTESIAN_POINT('',(-38.,12.2864158290368,16.25));
#174547=CARTESIAN_POINT('Origin',(-37.75,12.2864158290368,16.25));
#174548=CARTESIAN_POINT('',(-37.75,12.2864158290368,16.));
#174549=CARTESIAN_POINT('Origin',(1.78023751033836E-16,12.2864158290368,
16.));
#174550=CARTESIAN_POINT('',(-34.25,12.2864158290368,16.));
#174551=CARTESIAN_POINT('Origin',(-34.25,12.2864158290368,16.25));
#174552=CARTESIAN_POINT('',(-34.,12.2864158290368,16.25));
#174553=CARTESIAN_POINT('Origin',(-34.,12.2864158290368,-1.78023751033836E-16));
#174554=CARTESIAN_POINT('',(-34.,12.2864158290368,19.75));
#174555=CARTESIAN_POINT('Origin',(-34.25,12.2864158290368,19.75));
#174556=CARTESIAN_POINT('',(-34.25,12.2864158290368,20.));
#174557=CARTESIAN_POINT('Origin',(1.78023751033836E-16,12.2864158290368,
20.));
#174558=CARTESIAN_POINT('Origin',(-40.25,12.2864158290368,16.25));
#174559=CARTESIAN_POINT('',(-40.0056233547235,12.6085776053825,16.25));
#174560=CARTESIAN_POINT('Ctrl Pts',(-40.0793482375844,12.2864158290368,
16.0673035961371));
#174561=CARTESIAN_POINT('Ctrl Pts',(-40.0782747058016,12.3565480422212,
16.0699814850505));
#174562=CARTESIAN_POINT('Ctrl Pts',(-40.0771691950577,12.4264119624119,
16.0727383729998));
#174563=CARTESIAN_POINT('Ctrl Pts',(-40.0733081216185,12.6605955497748,
16.0823639222092));
#174564=CARTESIAN_POINT('Ctrl Pts',(-40.0701042972907,12.8415528499508,
16.0903466182549));
#174565=CARTESIAN_POINT('Ctrl Pts',(-40.0641670032532,13.1125431310101,
16.1051218719272));
#174566=CARTESIAN_POINT('Ctrl Pts',(-40.0620040696594,13.2027803900921,
16.1105020462105));
#174567=CARTESIAN_POINT('Ctrl Pts',(-40.0581889988431,13.3348895209949,
16.1199846721086));
#174568=CARTESIAN_POINT('Ctrl Pts',(-40.0568218233459,13.3783799367944,
16.1233818656135));
#174569=CARTESIAN_POINT('Ctrl Pts',(-40.0537078613425,13.4637404380091,
16.1311160166765));
#174570=CARTESIAN_POINT('Ctrl Pts',(-40.0520170589853,13.5056250634705,
16.1353143091731));
#174571=CARTESIAN_POINT('Ctrl Pts',(-40.04899738295,13.5587458168168,16.1428068245726));
#174572=CARTESIAN_POINT('Ctrl Pts',(-40.0481580498808,13.5723272371436,
16.144889109673));
#174573=CARTESIAN_POINT('Ctrl Pts',(-40.0466112547578,13.5924009701689,
16.1487253037969));
#174574=CARTESIAN_POINT('Ctrl Pts',(-40.0460481486951,13.5990342650081,
16.1501216926189));
#174575=CARTESIAN_POINT('Ctrl Pts',(-40.0447488346495,13.6118368064949,
16.1533431149319));
#174576=CARTESIAN_POINT('Ctrl Pts',(-40.044047369121,13.6180310505434,16.1550821001084));
#174577=CARTESIAN_POINT('Ctrl Pts',(-40.0425846077462,13.6261759350463,
16.1587072305191));
#174578=CARTESIAN_POINT('Ctrl Pts',(-40.0419873813803,13.6290832844388,
16.1601872218848));
#174579=CARTESIAN_POINT('Ctrl Pts',(-40.041027217053,13.6312274149738,16.1625659968001));
#174580=CARTESIAN_POINT('Ctrl Pts',(-40.0408308891948,13.6315882691439,
16.1630523736058));
#174581=CARTESIAN_POINT('Ctrl Pts',(-40.0404073420094,13.6320902696199,
16.1641015895469));
#174582=CARTESIAN_POINT('Ctrl Pts',(-40.0401798660478,13.6322298701776,
16.1646650639708));
#174583=CARTESIAN_POINT('Ctrl Pts',(-40.039745975011,13.6322298701776,16.1657397786927));
#174584=CARTESIAN_POINT('Ctrl Pts',(-40.0395184754678,13.63209026962,16.1663032435961));
#174585=CARTESIAN_POINT('Ctrl Pts',(-40.0390948434797,13.6315882691441,
16.1673524253));
#174586=CARTESIAN_POINT('Ctrl Pts',(-40.0388984546609,13.631227414974,16.1678387774944));
#174587=CARTESIAN_POINT('Ctrl Pts',(-40.0379379280991,13.6290832844389,
16.170217406166));
#174588=CARTESIAN_POINT('Ctrl Pts',(-40.0373402104567,13.6261759350462,
16.1716971991901));
#174589=CARTESIAN_POINT('Ctrl Pts',(-40.0358760723054,13.6180310505433,
16.1753217737594));
#174590=CARTESIAN_POINT('Ctrl Pts',(-40.0351735590818,13.6118368064948,
16.1770603359535));
#174591=CARTESIAN_POINT('Ctrl Pts',(-40.0338720779076,13.5990342650081,
16.1802808833389));
#174592=CARTESIAN_POINT('Ctrl Pts',(-40.0333078481952,13.5924009701688,
16.1816768185133));
#174593=CARTESIAN_POINT('Ctrl Pts',(-40.0317576499592,13.5723272371435,
16.1855116387096));
#174594=CARTESIAN_POINT('Ctrl Pts',(-40.0309160107074,13.5587458168168,
16.1875929927426));
#174595=CARTESIAN_POINT('Ctrl Pts',(-40.0278873018887,13.5056250634705,
16.1950818613661));
#174596=CARTESIAN_POINT('Ctrl Pts',(-40.0261893448128,13.4637404380091,
16.1992772653116));
#174597=CARTESIAN_POINT('Ctrl Pts',(-40.0230607286739,13.3783799367945,
16.2070055001087));
#174598=CARTESIAN_POINT('Ctrl Pts',(-40.0216860514209,13.334889520995,16.2103996649545));
#174599=CARTESIAN_POINT('Ctrl Pts',(-40.0178480767769,13.2027803900922,
16.2198730439656));
#174600=CARTESIAN_POINT('Ctrl Pts',(-40.0156693452537,13.1125431310102,
16.2252468402029));
#174601=CARTESIAN_POINT('Ctrl Pts',(-40.010575554353,12.881913818907,16.2378050170783));
#174602=CARTESIAN_POINT('Ctrl Pts',(-40.0079423726228,12.7414340518508,
16.2442908457459));
#174603=CARTESIAN_POINT('Ctrl Pts',(-40.0056233547235,12.6085776053825,
16.25));
#174604=CARTESIAN_POINT('',(-40.,12.2864158290368,16.25));
#174605=CARTESIAN_POINT('Origin',(-40.,12.2864158290368,-1.78023751033836E-16));
#174606=CARTESIAN_POINT('',(-40.,12.2864158290368,16.263837185609));
#174607=CARTESIAN_POINT('Origin',(-25.75,12.2864158290368,19.75));
#174608=CARTESIAN_POINT('',(-26.,12.2864158290368,19.75));
#174609=CARTESIAN_POINT('',(-25.75,12.2864158290368,20.));
#174610=CARTESIAN_POINT('Origin',(-26.,12.2864158290368,-1.78023751033836E-16));
#174611=CARTESIAN_POINT('',(-26.,12.2864158290368,16.25));
#174612=CARTESIAN_POINT('Origin',(-25.75,12.2864158290368,16.25));
#174613=CARTESIAN_POINT('',(-25.75,12.2864158290368,16.));
#174614=CARTESIAN_POINT('Origin',(1.78023751033836E-16,12.2864158290368,
16.));
#174615=CARTESIAN_POINT('',(-22.25,12.2864158290368,16.));
#174616=CARTESIAN_POINT('Origin',(-22.25,12.2864158290368,16.25));
#174617=CARTESIAN_POINT('',(-22.,12.2864158290368,16.25));
#174618=CARTESIAN_POINT('Origin',(-22.,12.2864158290368,-1.78023751033836E-16));
#174619=CARTESIAN_POINT('',(-22.,12.2864158290368,19.75));
#174620=CARTESIAN_POINT('Origin',(-22.25,12.2864158290368,19.75));
#174621=CARTESIAN_POINT('',(-22.25,12.2864158290368,20.));
#174622=CARTESIAN_POINT('Origin',(1.78023751033836E-16,12.2864158290368,
20.));
#174623=CARTESIAN_POINT('Origin',(-31.75,12.2864158290368,25.75));
#174624=CARTESIAN_POINT('',(-32.,12.2864158290368,25.75));
#174625=CARTESIAN_POINT('',(-31.75,12.2864158290368,26.));
#174626=CARTESIAN_POINT('Origin',(-32.,12.2864158290368,-1.78023751033836E-16));
#174627=CARTESIAN_POINT('',(-32.,12.2864158290368,22.25));
#174628=CARTESIAN_POINT('Origin',(-31.75,12.2864158290368,22.25));
#174629=CARTESIAN_POINT('',(-31.75,12.2864158290368,22.));
#174630=CARTESIAN_POINT('Origin',(1.78023751033836E-16,12.2864158290368,
22.));
#174631=CARTESIAN_POINT('',(-28.25,12.2864158290368,22.));
#174632=CARTESIAN_POINT('Origin',(-28.25,12.2864158290368,22.25));
#174633=CARTESIAN_POINT('',(-28.,12.2864158290368,22.25));
#174634=CARTESIAN_POINT('Origin',(-28.,12.2864158290368,-1.78023751033836E-16));
#174635=CARTESIAN_POINT('',(-28.,12.2864158290368,25.75));
#174636=CARTESIAN_POINT('Origin',(-28.25,12.2864158290368,25.75));
#174637=CARTESIAN_POINT('',(-28.25,12.2864158290368,26.));
#174638=CARTESIAN_POINT('Origin',(1.78023751033836E-16,12.2864158290368,
26.));
#174639=CARTESIAN_POINT('Origin',(1.78023751033836E-16,12.2864158290368,
22.));
#174640=CARTESIAN_POINT('',(-34.25,12.2864158290368,22.));
#174641=CARTESIAN_POINT('',(-36.7140857763057,13.1257661294523,22.0146509139913));
#174642=CARTESIAN_POINT('Origin',(-34.25,12.2864158290368,22.25));
#174643=CARTESIAN_POINT('',(-34.,12.2864158290368,22.25));
#174644=CARTESIAN_POINT('Origin',(-34.,12.2864158290368,-1.78023751033836E-16));
#174645=CARTESIAN_POINT('',(-34.,12.2864158290368,25.75));
#174646=CARTESIAN_POINT('Origin',(-34.25,12.2864158290368,25.75));
#174647=CARTESIAN_POINT('',(-34.25,12.2864158290368,26.));
#174648=CARTESIAN_POINT('Origin',(1.78023751033836E-16,12.2864158290368,
26.));
#174649=CARTESIAN_POINT('',(-34.3499696790941,12.2864158290368,26.));
#174650=CARTESIAN_POINT('Origin',(-25.75,12.2864158290368,25.75));
#174651=CARTESIAN_POINT('',(-25.7499999999999,12.2864158290368,26.0000000000001));
#174652=CARTESIAN_POINT('',(-26.,12.2864158290368,25.75));
#174653=CARTESIAN_POINT('Origin',(-26.,12.2864158290368,-1.78023751033836E-16));
#174654=CARTESIAN_POINT('',(-26.,12.2864158290368,22.25));
#174655=CARTESIAN_POINT('Origin',(-25.75,12.2864158290368,22.25));
#174656=CARTESIAN_POINT('',(-25.75,12.2864158290368,22.));
#174657=CARTESIAN_POINT('Origin',(1.78023751033836E-16,12.2864158290368,
22.));
#174658=CARTESIAN_POINT('',(-22.25,12.2864158290368,22.));
#174659=CARTESIAN_POINT('Origin',(-22.25,12.2864158290368,22.25));
#174660=CARTESIAN_POINT('',(-21.9999999999999,12.2864158290368,22.2500000000001));
#174661=CARTESIAN_POINT('Origin',(-32.,12.2864158290368,-1.78023751033836E-16));
#174662=CARTESIAN_POINT('',(-32.,12.2864158290368,28.25));
#174663=CARTESIAN_POINT('',(-31.9853490860087,13.1257661294523,28.8949819546432));
#174664=CARTESIAN_POINT('Origin',(-31.75,12.2864158290368,28.25));
#174665=CARTESIAN_POINT('',(-31.75,12.2864158290368,28.));
#174666=CARTESIAN_POINT('Origin',(1.78023751033836E-16,12.2864158290368,
28.));
#174667=CARTESIAN_POINT('',(-28.25,12.2864158290368,28.));
#174668=CARTESIAN_POINT('Origin',(-28.25,12.2864158290368,28.25));
#174669=CARTESIAN_POINT('',(-27.9999999999999,12.2864158290368,28.2500000000001));
#174670=CARTESIAN_POINT('Origin',(0.,12.2864158290368,0.));
#174671=CARTESIAN_POINT('',(-29.0633341308019,12.2864158290368,31.9348557097314));
#174672=CARTESIAN_POINT('',(-31.9348557097313,12.2864158290368,29.063334130802));
#174673=CARTESIAN_POINT('Origin',(0.,12.2864158290368,0.));
#174674=CARTESIAN_POINT('',(-34.5500621903838,12.2864158290368,25.899915108753));
#174675=CARTESIAN_POINT('',(-36.9278413898934,12.2864158290368,22.3796096990737));
#174676=CARTESIAN_POINT('Origin',(0.,0.985332996396023,0.));
#174677=CARTESIAN_POINT('Origin',(0.,12.2864158290368,0.));
#174678=CARTESIAN_POINT('',(-41.9311566536833,12.2864158290368,10.309728497117));
#174679=CARTESIAN_POINT('',(-40.9052877038759,12.2864158290368,13.8300339067963));
#174680=CARTESIAN_POINT('Origin',(0.,12.2864158290368,0.));
#174681=CARTESIAN_POINT('',(-42.4705653406402,12.2864158290368,7.79509330581797));
#174682=CARTESIAN_POINT('',(-42.9678785657731,12.2864158290368,4.27478789613867));
#174683=CARTESIAN_POINT('Ctrl Pts',(-31.9131848054086,13.9651164298679,
29.0436118330415));
#174684=CARTESIAN_POINT('Ctrl Pts',(-31.9499414151586,13.9651164298679,
29.0032233727572));
#174685=CARTESIAN_POINT('Ctrl Pts',(-31.970698146778,13.9651164298679,28.9498223452792));
#174686=CARTESIAN_POINT('Ctrl Pts',(-31.9706981720174,13.9651164298679,
28.8949819546432));
#174687=CARTESIAN_POINT('Ctrl Pts',(-31.9348557097313,12.2864158290368,
29.063334130802));
#174688=CARTESIAN_POINT('Ctrl Pts',(-31.9764885429718,12.2864158290368,
29.0175876366816));
#174689=CARTESIAN_POINT('Ctrl Pts',(-31.9999999712922,12.2864158290368,
28.9571016213001));
#174690=CARTESIAN_POINT('Ctrl Pts',(-32.,12.2864158290368,28.8949819546432));
#174691=CARTESIAN_POINT('Ctrl Pts',(-36.902782259366,13.9651164298679,22.3644229581353));
#174692=CARTESIAN_POINT('Ctrl Pts',(-36.9229108936161,13.9651164298679,
22.33120917573));
#174693=CARTESIAN_POINT('Ctrl Pts',(-36.9340865284417,13.9651164298679,
22.2923331086281));
#174694=CARTESIAN_POINT('Ctrl Pts',(-36.9353575668884,13.9651164298679,
22.2148970119218));
#174695=CARTESIAN_POINT('Ctrl Pts',(-36.9255131230132,13.9651164298679,
22.1757260685612));
#174696=CARTESIAN_POINT('Ctrl Pts',(-36.887247155596,13.9651164298679,22.1077375132975));
#174697=CARTESIAN_POINT('Ctrl Pts',(-36.8590943157985,13.9651164298679,
22.0791716683468));
#174698=CARTESIAN_POINT('Ctrl Pts',(-36.7921367646116,13.9651164298679,
22.0399505487758));
#174699=CARTESIAN_POINT('Ctrl Pts',(-36.7532188988514,13.9651164298679,
22.0293018538863));
#174700=CARTESIAN_POINT('Ctrl Pts',(-36.7140857763057,13.9651164298679,
22.0293018279825));
#174701=CARTESIAN_POINT('Ctrl Pts',(-36.9278413898934,12.2864158290368,
22.3796096990737));
#174702=CARTESIAN_POINT('Ctrl Pts',(-36.9506411971848,12.2864158290367,
22.3419882773306));
#174703=CARTESIAN_POINT('Ctrl Pts',(-36.9633000574054,12.2864158290368,
22.2979530583092));
#174704=CARTESIAN_POINT('Ctrl Pts',(-36.9647398008015,12.2864158290368,
22.2102388654265));
#174705=CARTESIAN_POINT('Ctrl Pts',(-36.9535886975365,12.2864158290368,
22.1658677743321));
#174706=CARTESIAN_POINT('Ctrl Pts',(-36.9102418725233,12.2864158290368,
22.088851872103));
#174707=CARTESIAN_POINT('Ctrl Pts',(-36.8783504274685,12.2864158290368,
22.0564924152445));
#174708=CARTESIAN_POINT('Ctrl Pts',(-36.8025009076982,12.2864158290368,
22.0120627276042));
#174709=CARTESIAN_POINT('Ctrl Pts',(-36.7584147748598,12.2864158290368,
22.0000000294023));
#174710=CARTESIAN_POINT('Ctrl Pts',(-36.7140857763057,12.2864158290368,
22.));
#174711=CARTESIAN_POINT('Ctrl Pts',(-34.3499700010595,13.9651164298679,
25.9706981720175));
#174712=CARTESIAN_POINT('Ctrl Pts',(-34.4187861304546,13.9651164298679,
25.9706979880732));
#174713=CARTESIAN_POINT('Ctrl Pts',(-34.4851102672943,13.9651164298679,
25.937708056334));
#174714=CARTESIAN_POINT('Ctrl Pts',(-34.5266166142122,13.9651164298679,
25.8823394983482));
#174715=CARTESIAN_POINT('Ctrl Pts',(-34.3499700010595,12.2864158290368,
26.));
#174716=CARTESIAN_POINT('Ctrl Pts',(-34.427922607943,12.2864158290368,25.9999997915583));
#174717=CARTESIAN_POINT('Ctrl Pts',(-34.503048351318,12.2864158290368,25.9626305406764));
#174718=CARTESIAN_POINT('Ctrl Pts',(-34.5500621903838,12.2864158290368,
25.899915108753));
#174719=CARTESIAN_POINT('Ctrl Pts',(-40.6684318962847,13.9651164298679,
13.9706981720175));
#174720=CARTESIAN_POINT('Ctrl Pts',(-40.7143553275644,13.9651164298681,
13.9706980493035));
#174721=CARTESIAN_POINT('Ctrl Pts',(-40.7596862536608,13.9651164298679,
13.9561085301855));
#174722=CARTESIAN_POINT('Ctrl Pts',(-40.8342179533944,13.9651164298679,
13.9027205260881));
#174723=CARTESIAN_POINT('Ctrl Pts',(-40.8627457625389,13.9651164298679,
13.8643746603699));
#174724=CARTESIAN_POINT('Ctrl Pts',(-40.8775294893371,13.9651164298679,
13.8206488842285));
#174725=CARTESIAN_POINT('Ctrl Pts',(-40.6684318962847,12.2864158290368,
14.));
#174726=CARTESIAN_POINT('Ctrl Pts',(-40.7204534177382,12.2864158290369,
13.999999860968));
#174727=CARTESIAN_POINT('Ctrl Pts',(-40.7718027191552,12.2864158290368,
13.9834730289839));
#174728=CARTESIAN_POINT('Ctrl Pts',(-40.8562280414979,12.2864158290368,
13.92299809727));
#174729=CARTESIAN_POINT('Ctrl Pts',(-40.8885419350417,12.2864158290368,
13.8795628077707));
#174730=CARTESIAN_POINT('Ctrl Pts',(-40.905287703878,12.2864158290368,13.8300339067976));
#174731=CARTESIAN_POINT('Ctrl Pts',(-41.9027022873245,13.9651164298679,
10.3027323440145));
#174732=CARTESIAN_POINT('Ctrl Pts',(-41.9186760059021,13.9651164298679,
10.2377641729669));
#174733=CARTESIAN_POINT('Ctrl Pts',(-41.9031293119939,13.9651164298679,
10.1663047682508));
#174734=CARTESIAN_POINT('Ctrl Pts',(-41.8212667500848,13.9651164298679,
10.0616797048923));
#174735=CARTESIAN_POINT('Ctrl Pts',(-41.7556158681867,13.9651164298679,
10.0293018875526));
#174736=CARTESIAN_POINT('Ctrl Pts',(-41.6884058289697,13.9651164298679,
10.0293018279825));
#174737=CARTESIAN_POINT('Ctrl Pts',(-41.9311566536833,12.2864158290368,
10.309728497117));
#174738=CARTESIAN_POINT('Ctrl Pts',(-41.9492503311142,12.2864158290368,
10.2361380476238));
#174739=CARTESIAN_POINT('Ctrl Pts',(-41.9316408283577,12.2864158290368,
10.1551935604058));
#174740=CARTESIAN_POINT('Ctrl Pts',(-41.838909760766,12.2864158290368,10.0366779216436));
#174741=CARTESIAN_POINT('Ctrl Pts',(-41.7645408613858,12.2864158290368,
10.0000000680338));
#174742=CARTESIAN_POINT('Ctrl Pts',(-41.6884058289697,12.2864158290368,
10.));
#174743=CARTESIAN_POINT('Ctrl Pts',(-42.9387206828063,13.9651164298679,
4.27188703695401));
#174744=CARTESIAN_POINT('Ctrl Pts',(-42.944807251327,13.9651164298679,4.21070645264771));
#174745=CARTESIAN_POINT('Ctrl Pts',(-42.9237511284715,13.9651164298679,
4.14722789953976));
#174746=CARTESIAN_POINT('Ctrl Pts',(-42.8417116813899,13.9651164298679,
4.05657837554767));
#174747=CARTESIAN_POINT('Ctrl Pts',(-42.780701491539,13.9651164298679,4.02930198388734));
#174748=CARTESIAN_POINT('Ctrl Pts',(-42.7191142657048,13.9651164298679,
4.02930182798254));
#174749=CARTESIAN_POINT('Ctrl Pts',(-42.9678785657731,12.2864158290368,
4.27478789613869));
#174750=CARTESIAN_POINT('Ctrl Pts',(-42.9747729370317,12.2864158290368,
4.20548749139673));
#174751=CARTESIAN_POINT('Ctrl Pts',(-42.9509225178878,12.2864158290368,
4.13358319687088));
#174752=CARTESIAN_POINT('Ctrl Pts',(-42.8579914613632,12.2864158290368,
4.03089898418831));
#174753=CARTESIAN_POINT('Ctrl Pts',(-42.7888799353852,12.2864158290368,
4.00000017659962));
#174754=CARTESIAN_POINT('Ctrl Pts',(-42.7191142657048,12.2864158290368,
4.));
#174755=CARTESIAN_POINT('Ctrl Pts',(-42.2246587886425,13.9651164298679,
7.97069817201746));
#174756=CARTESIAN_POINT('Ctrl Pts',(-42.2760024589037,13.9651164298679,
7.97069803484342));
#174757=CARTESIAN_POINT('Ctrl Pts',(-42.3264320674071,13.9651164298679,
7.95246573748483));
#174758=CARTESIAN_POINT('Ctrl Pts',(-42.4054379652168,13.9651164298679,
7.88663227409805));
#174759=CARTESIAN_POINT('Ctrl Pts',(-42.4324354338316,13.9651164298679,
7.8405251114426));
#174760=CARTESIAN_POINT('Ctrl Pts',(-42.4417449330457,13.9651164298679,
7.78980357716687));
#174761=CARTESIAN_POINT('Ctrl Pts',(-42.2246587886425,12.2864158290368,
8.));
#174762=CARTESIAN_POINT('Ctrl Pts',(-42.2828205030766,12.2864158290368,
7.99999984459623));
#174763=CARTESIAN_POINT('Ctrl Pts',(-42.3399458254619,12.2864158290368,
7.97934638688388));
#174764=CARTESIAN_POINT('Ctrl Pts',(-42.4294397982628,12.2864158290368,
7.9047734962375));
#174765=CARTESIAN_POINT('Ctrl Pts',(-42.460020288206,12.2864158290368,7.85254658294873));
#174766=CARTESIAN_POINT('Ctrl Pts',(-42.4705653406402,12.2864158290368,
7.79509330581798));
#174767=CARTESIAN_POINT('Ctrl Pts',(-42.8943150864052,13.9651164298679,
1.97069817201746));
#174768=CARTESIAN_POINT('Ctrl Pts',(-42.9505876943552,13.9651164298679,
1.97069802170299));
#174769=CARTESIAN_POINT('Ctrl Pts',(-43.0066025021277,13.9651164298679,
1.94811497989962));
#174770=CARTESIAN_POINT('Ctrl Pts',(-43.087623624048,13.9651164298679,1.87036492378278));
#174771=CARTESIAN_POINT('Ctrl Pts',(-43.1125156264926,13.9651164298679,
1.81575705940251));
#174772=CARTESIAN_POINT('Ctrl Pts',(-43.1148329294755,13.9651164298679,
1.75895827010645));
#174773=CARTESIAN_POINT('Ctrl Pts',(-42.8943150864052,12.2864158290368,
2.));
#174774=CARTESIAN_POINT('Ctrl Pts',(-42.9580603817067,12.2864158290368,
1.9999998297209));
#174775=CARTESIAN_POINT('Ctrl Pts',(-43.0215128426885,12.2864158290368,
1.97441776392027));
#174776=CARTESIAN_POINT('Ctrl Pts',(-43.1132899987123,12.2864158290368,
1.88634592712818));
#174777=CARTESIAN_POINT('Ctrl Pts',(-43.1414855467453,12.2864158290368,
1.82448984655272));
#174778=CARTESIAN_POINT('Ctrl Pts',(-43.1441104028771,12.2864158290368,
1.76015270483966));
#174779=CARTESIAN_POINT('Origin',(7.1609864287201E-15,12.2864158290368,
2.));
#174780=CARTESIAN_POINT('Origin',(2.81098744617789E-14,12.2864158290368,
8.));
#174781=CARTESIAN_POINT('',(1.75000000000003,12.2864158290368,7.99999999999999));
#174782=CARTESIAN_POINT('',(-1.74999999999997,12.2864158290368,8.00000000000001));
#174783=CARTESIAN_POINT('Origin',(1.41439491064064E-14,12.2864158290368,
4.));
#174784=CARTESIAN_POINT('',(1.75000000000001,12.2864158290368,3.99999999999999));
#174785=CARTESIAN_POINT('',(-1.74999999999999,12.2864158290368,4.00000000000001));
#174786=CARTESIAN_POINT('Origin',(-1.74999999999997,12.2864158290368,7.75000000000001));
#174787=CARTESIAN_POINT('',(-1.99999999999997,12.2864158290368,7.75000000000001));
#174788=CARTESIAN_POINT('Origin',(-1.74999999999999,12.2864158290368,4.25000000000001));
#174789=CARTESIAN_POINT('',(-1.99999999999999,12.2864158290368,4.25000000000001));
#174790=CARTESIAN_POINT('Origin',(-2.,12.2864158290368,6.80493892665243E-15));
#174791=CARTESIAN_POINT('Origin',(1.39837277304759E-13,12.2864158290368,
40.));
#174792=CARTESIAN_POINT('',(1.75000000000014,12.2864158290368,40.));
#174793=CARTESIAN_POINT('',(-1.74999999999986,12.2864158290368,40.));
#174794=CARTESIAN_POINT('Origin',(-1.74999999999986,12.2864158290368,40.25));
#174795=CARTESIAN_POINT('',(-1.99999999999986,12.2864158290368,40.25));
#174796=CARTESIAN_POINT('Origin',(-2.,12.2864158290368,6.80493892665243E-15));
#174797=CARTESIAN_POINT('',(-1.97557953310493,13.685332956652,42.8953043480232));
#174798=CARTESIAN_POINT('Origin',(1.32854314627073E-13,12.2864158290368,
38.));
#174799=CARTESIAN_POINT('',(1.75000000000013,12.2864158290368,38.));
#174800=CARTESIAN_POINT('',(-1.74999999999987,12.2864158290368,38.));
#174801=CARTESIAN_POINT('Origin',(1.188883892717E-13,12.2864158290368,34.));
#174802=CARTESIAN_POINT('',(1.75000000000012,12.2864158290368,34.));
#174803=CARTESIAN_POINT('',(-1.74999999999988,12.2864158290368,34.));
#174804=CARTESIAN_POINT('Origin',(-1.74999999999987,12.2864158290368,37.75));
#174805=CARTESIAN_POINT('',(-1.99999999999987,12.2864158290368,37.75));
#174806=CARTESIAN_POINT('Origin',(-1.74999999999988,12.2864158290368,34.25));
#174807=CARTESIAN_POINT('',(-1.99999999999988,12.2864158290368,34.25));
#174808=CARTESIAN_POINT('Origin',(-2.,12.2864158290368,6.80493892665243E-15));
#174809=CARTESIAN_POINT('Origin',(1.11905426594014E-13,12.2864158290368,
32.));
#174810=CARTESIAN_POINT('',(1.75000000000011,12.2864158290368,32.));
#174811=CARTESIAN_POINT('',(-1.74999999999989,12.2864158290368,32.));
#174812=CARTESIAN_POINT('Origin',(9.79395012386416E-14,12.2864158290368,
28.));
#174813=CARTESIAN_POINT('',(1.7500000000001,12.2864158290368,28.));
#174814=CARTESIAN_POINT('',(-1.7499999999999,12.2864158290368,28.));
#174815=CARTESIAN_POINT('Origin',(-1.74999999999989,12.2864158290368,31.75));
#174816=CARTESIAN_POINT('',(-1.99999999999989,12.2864158290368,31.75));
#174817=CARTESIAN_POINT('Origin',(-1.7499999999999,12.2864158290368,28.25));
#174818=CARTESIAN_POINT('',(-1.9999999999999,12.2864158290368,28.25));
#174819=CARTESIAN_POINT('Origin',(-2.,12.2864158290368,6.80493892665243E-15));
#174820=CARTESIAN_POINT('Origin',(9.09565385609553E-14,12.2864158290368,
26.));
#174821=CARTESIAN_POINT('',(1.75000000000009,12.2864158290368,26.));
#174822=CARTESIAN_POINT('',(-1.74999999999991,12.2864158290368,26.));
#174823=CARTESIAN_POINT('Origin',(7.69906132055828E-14,12.2864158290368,
22.));
#174824=CARTESIAN_POINT('',(1.75000000000008,12.2864158290368,22.));
#174825=CARTESIAN_POINT('',(-1.74999999999992,12.2864158290368,22.));
#174826=CARTESIAN_POINT('Origin',(-1.74999999999991,12.2864158290368,25.75));
#174827=CARTESIAN_POINT('',(-1.99999999999991,12.2864158290368,25.75));
#174828=CARTESIAN_POINT('Origin',(-1.74999999999992,12.2864158290368,22.25));
#174829=CARTESIAN_POINT('',(-1.99999999999992,12.2864158290368,22.25));
#174830=CARTESIAN_POINT('Origin',(-2.,12.2864158290368,6.80493892665243E-15));
#174831=CARTESIAN_POINT('Origin',(7.00076505278965E-14,12.2864158290368,
20.));
#174832=CARTESIAN_POINT('',(1.75000000000007,12.2864158290368,20.));
#174833=CARTESIAN_POINT('',(-1.74999999999993,12.2864158290368,20.));
#174834=CARTESIAN_POINT('Origin',(5.6041725172524E-14,12.2864158290368,
16.));
#174835=CARTESIAN_POINT('',(1.75000000000006,12.2864158290368,16.));
#174836=CARTESIAN_POINT('',(-1.74999999999994,12.2864158290368,16.));
#174837=CARTESIAN_POINT('Origin',(-1.74999999999993,12.2864158290368,19.75));
#174838=CARTESIAN_POINT('',(-1.99999999999993,12.2864158290368,19.75));
#174839=CARTESIAN_POINT('Origin',(-1.74999999999994,12.2864158290368,16.25));
#174840=CARTESIAN_POINT('',(-1.99999999999994,12.2864158290368,16.25));
#174841=CARTESIAN_POINT('Origin',(-2.,12.2864158290368,6.80493892665243E-15));
#174842=CARTESIAN_POINT('Origin',(4.90587624948377E-14,12.2864158290368,
14.));
#174843=CARTESIAN_POINT('',(1.75000000000005,12.2864158290368,14.));
#174844=CARTESIAN_POINT('',(-1.74999999999995,12.2864158290368,14.));
#174845=CARTESIAN_POINT('Origin',(3.50928371394652E-14,12.2864158290368,
10.));
#174846=CARTESIAN_POINT('',(1.75000000000003,12.2864158290368,9.99999999999999));
#174847=CARTESIAN_POINT('',(-1.74999999999997,12.2864158290368,10.));
#174848=CARTESIAN_POINT('Origin',(-1.74999999999995,12.2864158290368,13.75));
#174849=CARTESIAN_POINT('',(-1.99999999999995,12.2864158290368,13.75));
#174850=CARTESIAN_POINT('Origin',(-1.74999999999996,12.2864158290368,10.25));
#174851=CARTESIAN_POINT('',(-1.99999999999996,12.2864158290368,10.25));
#174852=CARTESIAN_POINT('Origin',(-2.,12.2864158290368,6.80493892665243E-15));
#174853=CARTESIAN_POINT('Origin',(2.81098744617789E-14,12.2864158290368,
8.));
#174854=CARTESIAN_POINT('',(-4.24999999999997,12.2864158290368,8.00000000000002));
#174855=CARTESIAN_POINT('Origin',(-4.24999999999997,12.2864158290368,7.75000000000001));
#174856=CARTESIAN_POINT('',(-3.99999999999997,12.2864158290368,7.75000000000001));
#174857=CARTESIAN_POINT('Origin',(-4.,12.2864158290368,1.37879016043387E-14));
#174858=CARTESIAN_POINT('Origin',(-7.74999999999989,12.2864158290368,31.75));
#174859=CARTESIAN_POINT('',(-7.99999999999989,12.2864158290368,31.75));
#174860=CARTESIAN_POINT('',(-7.74999999999989,12.2864158290368,32.));
#174861=CARTESIAN_POINT('Origin',(1.11905426594014E-13,12.2864158290368,
32.));
#174862=CARTESIAN_POINT('',(-4.24999999999989,12.2864158290368,32.));
#174863=CARTESIAN_POINT('Origin',(-4.24999999999989,12.2864158290368,31.75));
#174864=CARTESIAN_POINT('',(-3.99999999999989,12.2864158290368,31.75));
#174865=CARTESIAN_POINT('Origin',(-4.,12.2864158290368,1.37879016043387E-14));
#174866=CARTESIAN_POINT('',(-3.9999999999999,12.2864158290368,28.25));
#174867=CARTESIAN_POINT('Origin',(-4.2499999999999,12.2864158290368,28.25));
#174868=CARTESIAN_POINT('',(-4.2499999999999,12.2864158290368,28.));
#174869=CARTESIAN_POINT('Origin',(9.79395012386416E-14,12.2864158290368,
28.));
#174870=CARTESIAN_POINT('',(-7.7499999999999,12.2864158290368,28.));
#174871=CARTESIAN_POINT('Origin',(-7.7499999999999,12.2864158290368,28.25));
#174872=CARTESIAN_POINT('',(-7.9999999999999,12.2864158290368,28.25));
#174873=CARTESIAN_POINT('Origin',(-8.,12.2864158290368,2.77538269597112E-14));
#174874=CARTESIAN_POINT('Origin',(-7.74999999999987,12.2864158290368,37.75));
#174875=CARTESIAN_POINT('',(-7.99999999999987,12.2864158290368,37.75));
#174876=CARTESIAN_POINT('',(-7.74999999999987,12.2864158290368,38.));
#174877=CARTESIAN_POINT('Origin',(1.32854314627073E-13,12.2864158290368,
38.));
#174878=CARTESIAN_POINT('',(-4.24999999999987,12.2864158290368,38.));
#174879=CARTESIAN_POINT('Origin',(-4.24999999999987,12.2864158290368,37.75));
#174880=CARTESIAN_POINT('',(-3.99999999999987,12.2864158290368,37.75));
#174881=CARTESIAN_POINT('Origin',(-4.,12.2864158290368,1.37879016043387E-14));
#174882=CARTESIAN_POINT('',(-3.99999999999988,12.2864158290368,34.25));
#174883=CARTESIAN_POINT('Origin',(-4.24999999999988,12.2864158290368,34.25));
#174884=CARTESIAN_POINT('',(-4.24999999999988,12.2864158290368,34.));
#174885=CARTESIAN_POINT('Origin',(1.188883892717E-13,12.2864158290368,34.));
#174886=CARTESIAN_POINT('',(-7.74999999999988,12.2864158290368,34.));
#174887=CARTESIAN_POINT('Origin',(-7.74999999999988,12.2864158290368,34.25));
#174888=CARTESIAN_POINT('',(-7.99999999999988,12.2864158290368,34.25));
#174889=CARTESIAN_POINT('Origin',(-8.,12.2864158290368,2.77538269597112E-14));
#174890=CARTESIAN_POINT('Origin',(-4.,12.2864158290368,1.37879016043387E-14));
#174891=CARTESIAN_POINT('',(-4.01465091399112,13.1257661294523,42.7191142657048));
#174892=CARTESIAN_POINT('',(-3.99999999999986,12.2864158290368,40.25));
#174893=CARTESIAN_POINT('Origin',(-4.24999999999986,12.2864158290368,40.25));
#174894=CARTESIAN_POINT('',(-4.24999999999986,12.2864158290368,40.));
#174895=CARTESIAN_POINT('Origin',(1.39837277304759E-13,12.2864158290368,
40.));
#174896=CARTESIAN_POINT('',(-7.74999999999986,12.2864158290368,40.));
#174897=CARTESIAN_POINT('Origin',(-7.74999999999986,12.2864158290368,40.25));
#174898=CARTESIAN_POINT('',(-7.99999999999986,12.2864158290368,40.25));
#174899=CARTESIAN_POINT('Origin',(-8.,12.2864158290368,2.77538269597112E-14));
#174900=CARTESIAN_POINT('',(-7.99999999999985,12.2864158290368,42.2246585485087));
#174901=CARTESIAN_POINT('Origin',(-7.74999999999991,12.2864158290368,25.75));
#174902=CARTESIAN_POINT('',(-7.99999999999991,12.2864158290368,25.75));
#174903=CARTESIAN_POINT('',(-7.74999999999991,12.2864158290368,26.));
#174904=CARTESIAN_POINT('Origin',(9.09565385609553E-14,12.2864158290368,
26.));
#174905=CARTESIAN_POINT('',(-4.24999999999991,12.2864158290368,26.));
#174906=CARTESIAN_POINT('Origin',(-4.24999999999991,12.2864158290368,25.75));
#174907=CARTESIAN_POINT('',(-3.99999999999991,12.2864158290368,25.75));
#174908=CARTESIAN_POINT('Origin',(-4.,12.2864158290368,1.37879016043387E-14));
#174909=CARTESIAN_POINT('',(-3.99999999999992,12.2864158290368,22.25));
#174910=CARTESIAN_POINT('Origin',(-4.24999999999992,12.2864158290368,22.25));
#174911=CARTESIAN_POINT('',(-4.24999999999992,12.2864158290368,22.));
#174912=CARTESIAN_POINT('Origin',(7.69906132055828E-14,12.2864158290368,
22.));
#174913=CARTESIAN_POINT('',(-7.74999999999992,12.2864158290368,22.));
#174914=CARTESIAN_POINT('Origin',(-7.74999999999992,12.2864158290368,22.25));
#174915=CARTESIAN_POINT('',(-7.99999999999992,12.2864158290368,22.25));
#174916=CARTESIAN_POINT('Origin',(-8.,12.2864158290368,2.77538269597112E-14));
#174917=CARTESIAN_POINT('Origin',(-7.74999999999993,12.2864158290368,19.75));
#174918=CARTESIAN_POINT('',(-7.99999999999993,12.2864158290368,19.75));
#174919=CARTESIAN_POINT('',(-7.74999999999993,12.2864158290368,20.));
#174920=CARTESIAN_POINT('Origin',(7.00076505278965E-14,12.2864158290368,
20.));
#174921=CARTESIAN_POINT('',(-4.24999999999993,12.2864158290368,20.));
#174922=CARTESIAN_POINT('Origin',(-4.24999999999993,12.2864158290368,19.75));
#174923=CARTESIAN_POINT('',(-3.99999999999993,12.2864158290368,19.75));
#174924=CARTESIAN_POINT('Origin',(-4.,12.2864158290368,1.37879016043387E-14));
#174925=CARTESIAN_POINT('',(-3.99999999999994,12.2864158290368,16.25));
#174926=CARTESIAN_POINT('Origin',(-4.24999999999994,12.2864158290368,16.25));
#174927=CARTESIAN_POINT('',(-4.24999999999995,12.2864158290368,16.));
#174928=CARTESIAN_POINT('Origin',(5.6041725172524E-14,12.2864158290368,
16.));
#174929=CARTESIAN_POINT('',(-7.74999999999995,12.2864158290368,16.));
#174930=CARTESIAN_POINT('Origin',(-7.74999999999994,12.2864158290368,16.25));
#174931=CARTESIAN_POINT('',(-7.99999999999994,12.2864158290368,16.25));
#174932=CARTESIAN_POINT('Origin',(-8.,12.2864158290368,2.77538269597112E-14));
#174933=CARTESIAN_POINT('Origin',(-7.74999999999995,12.2864158290368,13.75));
#174934=CARTESIAN_POINT('',(-7.99999999999995,12.2864158290368,13.75));
#174935=CARTESIAN_POINT('',(-7.74999999999995,12.2864158290368,14.));
#174936=CARTESIAN_POINT('Origin',(4.90587624948377E-14,12.2864158290368,
14.));
#174937=CARTESIAN_POINT('',(-4.24999999999995,12.2864158290368,14.));
#174938=CARTESIAN_POINT('Origin',(-4.24999999999995,12.2864158290368,13.75));
#174939=CARTESIAN_POINT('',(-3.99999999999995,12.2864158290368,13.75));
#174940=CARTESIAN_POINT('Origin',(-4.,12.2864158290368,1.37879016043387E-14));
#174941=CARTESIAN_POINT('',(-3.99999999999996,12.2864158290368,10.25));
#174942=CARTESIAN_POINT('Origin',(-4.24999999999996,12.2864158290368,10.25));
#174943=CARTESIAN_POINT('',(-4.24999999999997,12.2864158290368,10.));
#174944=CARTESIAN_POINT('Origin',(3.50928371394652E-14,12.2864158290368,
10.));
#174945=CARTESIAN_POINT('',(-7.74999999999996,12.2864158290368,10.));
#174946=CARTESIAN_POINT('Origin',(-7.74999999999996,12.2864158290368,10.25));
#174947=CARTESIAN_POINT('',(-7.99999999999996,12.2864158290368,10.25));
#174948=CARTESIAN_POINT('Origin',(-8.,12.2864158290368,2.77538269597112E-14));
#174949=CARTESIAN_POINT('Origin',(4.90587624948377E-14,12.2864158290368,
14.));
#174950=CARTESIAN_POINT('',(-10.25,12.2864158290368,14.));
#174951=CARTESIAN_POINT('Origin',(-10.25,12.2864158290368,13.75));
#174952=CARTESIAN_POINT('',(-9.99999999999995,12.2864158290368,13.75));
#174953=CARTESIAN_POINT('Origin',(-10.,12.2864158290368,3.47367896373975E-14));
#174954=CARTESIAN_POINT('Origin',(-13.7499999999999,12.2864158290368,31.75));
#174955=CARTESIAN_POINT('',(-13.9999999999999,12.2864158290368,31.75));
#174956=CARTESIAN_POINT('',(-13.7499999999999,12.2864158290368,32.));
#174957=CARTESIAN_POINT('Origin',(1.11905426594014E-13,12.2864158290368,
32.));
#174958=CARTESIAN_POINT('',(-10.2499999999999,12.2864158290368,32.));
#174959=CARTESIAN_POINT('Origin',(-10.2499999999999,12.2864158290368,31.75));
#174960=CARTESIAN_POINT('',(-9.99999999999989,12.2864158290368,31.75));
#174961=CARTESIAN_POINT('Origin',(-10.,12.2864158290368,3.47367896373975E-14));
#174962=CARTESIAN_POINT('',(-9.9999999999999,12.2864158290368,28.25));
#174963=CARTESIAN_POINT('Origin',(-10.2499999999999,12.2864158290368,28.25));
#174964=CARTESIAN_POINT('',(-10.2499999999999,12.2864158290368,28.));
#174965=CARTESIAN_POINT('Origin',(9.79395012386416E-14,12.2864158290368,
28.));
#174966=CARTESIAN_POINT('',(-13.7499999999999,12.2864158290368,28.));
#174967=CARTESIAN_POINT('Origin',(-13.7499999999999,12.2864158290368,28.25));
#174968=CARTESIAN_POINT('',(-13.9999999999999,12.2864158290368,28.25));
#174969=CARTESIAN_POINT('Origin',(-14.,12.2864158290368,4.870271499277E-14));
#174970=CARTESIAN_POINT('Origin',(-13.7499999999999,12.2864158290368,37.7500000000001));
#174971=CARTESIAN_POINT('',(-13.9999999999999,12.2864158290368,37.7500000000001));
#174972=CARTESIAN_POINT('',(-13.7499999999999,12.2864158290368,38.0000000000001));
#174973=CARTESIAN_POINT('Origin',(1.32854314627073E-13,12.2864158290368,
38.));
#174974=CARTESIAN_POINT('',(-10.2499999999999,12.2864158290368,38.));
#174975=CARTESIAN_POINT('Origin',(-10.2499999999999,12.2864158290368,37.75));
#174976=CARTESIAN_POINT('',(-9.99999999999987,12.2864158290368,37.75));
#174977=CARTESIAN_POINT('Origin',(-10.,12.2864158290368,3.47367896373975E-14));
#174978=CARTESIAN_POINT('',(-9.99999999999988,12.2864158290368,34.25));
#174979=CARTESIAN_POINT('Origin',(-10.2499999999999,12.2864158290368,34.25));
#174980=CARTESIAN_POINT('',(-10.2499999999999,12.2864158290368,34.));
#174981=CARTESIAN_POINT('Origin',(1.188883892717E-13,12.2864158290368,34.));
#174982=CARTESIAN_POINT('',(-13.7499999999999,12.2864158290368,34.));
#174983=CARTESIAN_POINT('Origin',(-13.7499999999999,12.2864158290368,34.25));
#174984=CARTESIAN_POINT('',(-13.9999999999999,12.2864158290368,34.25));
#174985=CARTESIAN_POINT('Origin',(-14.,12.2864158290368,4.870271499277E-14));
#174986=CARTESIAN_POINT('Origin',(-10.,12.2864158290368,3.47367896373975E-14));
#174987=CARTESIAN_POINT('',(-10.0146509139911,13.1257661294523,41.6884058289697));
#174988=CARTESIAN_POINT('',(-9.99999999999986,12.2864158290368,40.25));
#174989=CARTESIAN_POINT('Origin',(-10.2499999999999,12.2864158290368,40.25));
#174990=CARTESIAN_POINT('',(-10.2499999999999,12.2864158290368,40.));
#174991=CARTESIAN_POINT('Origin',(1.39837277304759E-13,12.2864158290368,
40.));
#174992=CARTESIAN_POINT('',(-13.7499999999999,12.2864158290368,40.0000000000001));
#174993=CARTESIAN_POINT('Origin',(-13.7499999999999,12.2864158290368,40.2500000000001));
#174994=CARTESIAN_POINT('',(-13.9999999999999,12.2864158290368,40.2500000000001));
#174995=CARTESIAN_POINT('Origin',(-14.,12.2864158290368,4.870271499277E-14));
#174996=CARTESIAN_POINT('',(-13.9999999999999,12.2864158290368,40.6684313243131));
#174997=CARTESIAN_POINT('Origin',(-13.7499999999999,12.2864158290368,25.75));
#174998=CARTESIAN_POINT('',(-13.9999999999999,12.2864158290368,25.75));
#174999=CARTESIAN_POINT('',(-13.7499999999999,12.2864158290368,26.));
#175000=CARTESIAN_POINT('Origin',(9.09565385609553E-14,12.2864158290368,
26.));
#175001=CARTESIAN_POINT('',(-10.2499999999999,12.2864158290368,26.));
#175002=CARTESIAN_POINT('Origin',(-10.2499999999999,12.2864158290368,25.75));
#175003=CARTESIAN_POINT('',(-9.99999999999991,12.2864158290368,25.75));
#175004=CARTESIAN_POINT('Origin',(-10.,12.2864158290368,3.47367896373975E-14));
#175005=CARTESIAN_POINT('',(-9.99999999999992,12.2864158290368,22.25));
#175006=CARTESIAN_POINT('Origin',(-10.2499999999999,12.2864158290368,22.25));
#175007=CARTESIAN_POINT('',(-10.2499999999999,12.2864158290368,22.));
#175008=CARTESIAN_POINT('Origin',(7.69906132055828E-14,12.2864158290368,
22.));
#175009=CARTESIAN_POINT('',(-13.7499999999999,12.2864158290368,22.));
#175010=CARTESIAN_POINT('Origin',(-13.7499999999999,12.2864158290368,22.25));
#175011=CARTESIAN_POINT('',(-13.9999999999999,12.2864158290368,22.25));
#175012=CARTESIAN_POINT('Origin',(-14.,12.2864158290368,4.870271499277E-14));
#175013=CARTESIAN_POINT('Origin',(-13.7499999999999,12.2864158290368,19.7500000000001));
#175014=CARTESIAN_POINT('',(-13.9999999999999,12.2864158290368,19.7500000000001));
#175015=CARTESIAN_POINT('',(-13.7499999999999,12.2864158290368,20.0000000000001));
#175016=CARTESIAN_POINT('Origin',(7.00076505278965E-14,12.2864158290368,
20.));
#175017=CARTESIAN_POINT('',(-10.2499999999999,12.2864158290368,20.));
#175018=CARTESIAN_POINT('Origin',(-10.2499999999999,12.2864158290368,19.75));
#175019=CARTESIAN_POINT('',(-9.99999999999993,12.2864158290368,19.75));
#175020=CARTESIAN_POINT('Origin',(-10.,12.2864158290368,3.47367896373975E-14));
#175021=CARTESIAN_POINT('',(-9.99999999999994,12.2864158290368,16.25));
#175022=CARTESIAN_POINT('Origin',(-10.2499999999999,12.2864158290368,16.25));
#175023=CARTESIAN_POINT('',(-10.2499999999999,12.2864158290368,16.));
#175024=CARTESIAN_POINT('Origin',(5.6041725172524E-14,12.2864158290368,
16.));
#175025=CARTESIAN_POINT('',(-13.7499999999999,12.2864158290368,16.));
#175026=CARTESIAN_POINT('Origin',(-13.7499999999999,12.2864158290368,16.25));
#175027=CARTESIAN_POINT('',(-13.9999999999999,12.2864158290368,16.25));
#175028=CARTESIAN_POINT('Origin',(-14.,12.2864158290368,4.870271499277E-14));
#175029=CARTESIAN_POINT('Origin',(7.00076505278965E-14,12.2864158290368,
20.));
#175030=CARTESIAN_POINT('',(-16.2499999999999,12.2864158290368,20.0000000000001));
#175031=CARTESIAN_POINT('Origin',(-16.2499999999999,12.2864158290368,19.7500000000001));
#175032=CARTESIAN_POINT('',(-15.9999999999999,12.2864158290368,19.7500000000001));
#175033=CARTESIAN_POINT('Origin',(-16.,12.2864158290368,5.56856776704563E-14));
#175034=CARTESIAN_POINT('Origin',(-19.7499999999999,12.2864158290368,31.7500000000001));
#175035=CARTESIAN_POINT('',(-19.9999999999999,12.2864158290368,31.7500000000001));
#175036=CARTESIAN_POINT('',(-19.7499999999999,12.2864158290368,32.0000000000001));
#175037=CARTESIAN_POINT('Origin',(1.11905426594014E-13,12.2864158290368,
32.));
#175038=CARTESIAN_POINT('',(-16.2499999999999,12.2864158290368,32.0000000000001));
#175039=CARTESIAN_POINT('Origin',(-16.2499999999999,12.2864158290368,31.7500000000001));
#175040=CARTESIAN_POINT('',(-15.9999999999999,12.2864158290368,31.7500000000001));
#175041=CARTESIAN_POINT('Origin',(-16.,12.2864158290368,5.56856776704563E-14));
#175042=CARTESIAN_POINT('',(-15.9999999999999,12.2864158290368,28.25));
#175043=CARTESIAN_POINT('Origin',(-16.2499999999999,12.2864158290368,28.25));
#175044=CARTESIAN_POINT('',(-16.2499999999999,12.2864158290368,28.));
#175045=CARTESIAN_POINT('Origin',(9.79395012386416E-14,12.2864158290368,
28.));
#175046=CARTESIAN_POINT('',(-19.7499999999999,12.2864158290368,28.0000000000001));
#175047=CARTESIAN_POINT('Origin',(-19.7499999999999,12.2864158290368,28.2500000000001));
#175048=CARTESIAN_POINT('',(-19.9999999999999,12.2864158290368,28.2500000000001));
#175049=CARTESIAN_POINT('Origin',(-20.,12.2864158290368,6.96516030258289E-14));
#175050=CARTESIAN_POINT('Origin',(-19.7499999999999,12.2864158290368,37.7500000000001));
#175051=CARTESIAN_POINT('',(-19.9999999999999,12.2864158290368,37.7500000000001));
#175052=CARTESIAN_POINT('',(-19.7499999999999,12.2864158290368,38.0000000000001));
#175053=CARTESIAN_POINT('Origin',(1.32854314627073E-13,12.2864158290368,
38.));
#175054=CARTESIAN_POINT('',(-16.2499999999999,12.2864158290368,38.0000000000001));
#175055=CARTESIAN_POINT('Origin',(-16.2499999999999,12.2864158290368,37.7500000000001));
#175056=CARTESIAN_POINT('',(-15.9999999999999,12.2864158290368,37.7500000000001));
#175057=CARTESIAN_POINT('Origin',(-16.,12.2864158290368,5.56856776704563E-14));
#175058=CARTESIAN_POINT('',(-15.9999999999999,12.2864158290368,34.2500000000001));
#175059=CARTESIAN_POINT('Origin',(-16.2499999999999,12.2864158290368,34.2500000000001));
#175060=CARTESIAN_POINT('',(-16.2499999999999,12.2864158290368,34.0000000000001));
#175061=CARTESIAN_POINT('Origin',(1.188883892717E-13,12.2864158290368,34.));
#175062=CARTESIAN_POINT('',(-19.7499999999999,12.2864158290368,34.0000000000001));
#175063=CARTESIAN_POINT('Origin',(-19.7499999999999,12.2864158290368,34.2500000000001));
#175064=CARTESIAN_POINT('',(-19.9999999999999,12.2864158290368,34.2500000000001));
#175065=CARTESIAN_POINT('Origin',(-20.,12.2864158290368,6.96516030258289E-14));
#175066=CARTESIAN_POINT('Origin',(-16.2499999999999,12.2864158290368,40.2500000000001));
#175067=CARTESIAN_POINT('',(-16.2499999999999,12.6085776053825,40.0056233547236));
#175068=CARTESIAN_POINT('Ctrl Pts',(-16.0673035961369,12.2864158290368,
40.0793482375845));
#175069=CARTESIAN_POINT('Ctrl Pts',(-16.0699814850503,12.3565480422212,
40.0782747058016));
#175070=CARTESIAN_POINT('Ctrl Pts',(-16.0727383729996,12.4264119624119,
40.0771691950577));
#175071=CARTESIAN_POINT('Ctrl Pts',(-16.082363922209,12.6605955497748,40.0733081216185));
#175072=CARTESIAN_POINT('Ctrl Pts',(-16.0903466182547,12.8415528499508,
40.0701042972907));
#175073=CARTESIAN_POINT('Ctrl Pts',(-16.105121871927,13.1125431310101,40.0641670032533));
#175074=CARTESIAN_POINT('Ctrl Pts',(-16.1105020462103,13.2027803900921,
40.0620040696595));
#175075=CARTESIAN_POINT('Ctrl Pts',(-16.1199846721085,13.3348895209949,
40.0581889988432));
#175076=CARTESIAN_POINT('Ctrl Pts',(-16.1233818656134,13.3783799367944,
40.056821823346));
#175077=CARTESIAN_POINT('Ctrl Pts',(-16.1311160166764,13.4637404380091,
40.0537078613426));
#175078=CARTESIAN_POINT('Ctrl Pts',(-16.135314309173,13.5056250634705,40.0520170589853));
#175079=CARTESIAN_POINT('Ctrl Pts',(-16.1428068245724,13.5587458168168,
40.04899738295));
#175080=CARTESIAN_POINT('Ctrl Pts',(-16.1448891096729,13.5723272371435,
40.0481580498809));
#175081=CARTESIAN_POINT('Ctrl Pts',(-16.1487253037967,13.5924009701688,
40.0466112547579));
#175082=CARTESIAN_POINT('Ctrl Pts',(-16.1501216926187,13.5990342650081,
40.0460481486952));
#175083=CARTESIAN_POINT('Ctrl Pts',(-16.1533431149317,13.6118368064949,
40.0447488346496));
#175084=CARTESIAN_POINT('Ctrl Pts',(-16.1550821001083,13.6180310505434,
40.0440473691211));
#175085=CARTESIAN_POINT('Ctrl Pts',(-16.158707230519,13.6261759350463,40.0425846077462));
#175086=CARTESIAN_POINT('Ctrl Pts',(-16.1601872218846,13.629083284439,40.0419873813804));
#175087=CARTESIAN_POINT('Ctrl Pts',(-16.1625659968001,13.631227414974,40.041027217053));
#175088=CARTESIAN_POINT('Ctrl Pts',(-16.1630523736057,13.6315882691444,
40.0408308891948));
#175089=CARTESIAN_POINT('Ctrl Pts',(-16.1641015895468,13.6320902696203,
40.0404073420094));
#175090=CARTESIAN_POINT('Ctrl Pts',(-16.1646650639706,13.6322298701781,
40.0401798660479));
#175091=CARTESIAN_POINT('Ctrl Pts',(-16.1657397786926,13.6322298701781,
40.039745975011));
#175092=CARTESIAN_POINT('Ctrl Pts',(-16.1663032435959,13.6320902696202,
40.0395184754678));
#175093=CARTESIAN_POINT('Ctrl Pts',(-16.1673524252999,13.6315882691442,
40.0390948434797));
#175094=CARTESIAN_POINT('Ctrl Pts',(-16.1678387774941,13.6312274149737,
40.038898454661));
#175095=CARTESIAN_POINT('Ctrl Pts',(-16.1702174061657,13.6290832844387,
40.0379379280992));
#175096=CARTESIAN_POINT('Ctrl Pts',(-16.17169719919,13.6261759350463,40.0373402104567));
#175097=CARTESIAN_POINT('Ctrl Pts',(-16.1753217737593,13.6180310505434,
40.0358760723055));
#175098=CARTESIAN_POINT('Ctrl Pts',(-16.1770603359534,13.6118368064949,
40.0351735590818));
#175099=CARTESIAN_POINT('Ctrl Pts',(-16.1802808833387,13.5990342650082,
40.0338720779077));
#175100=CARTESIAN_POINT('Ctrl Pts',(-16.1816768185132,13.5924009701689,
40.0333078481953));
#175101=CARTESIAN_POINT('Ctrl Pts',(-16.1855116387094,13.5723272371436,
40.0317576499593));
#175102=CARTESIAN_POINT('Ctrl Pts',(-16.1875929927424,13.5587458168169,
40.0309160107075));
#175103=CARTESIAN_POINT('Ctrl Pts',(-16.1950818613659,13.5056250634706,
40.0278873018888));
#175104=CARTESIAN_POINT('Ctrl Pts',(-16.1992772653115,13.4637404380092,
40.0261893448129));
#175105=CARTESIAN_POINT('Ctrl Pts',(-16.2070055001086,13.3783799367945,
40.023060728674));
#175106=CARTESIAN_POINT('Ctrl Pts',(-16.2103996649543,13.334889520995,40.021686051421));
#175107=CARTESIAN_POINT('Ctrl Pts',(-16.2198730439655,13.2027803900923,
40.0178480767769));
#175108=CARTESIAN_POINT('Ctrl Pts',(-16.2252468402028,13.1125431310103,
40.0156693452537));
#175109=CARTESIAN_POINT('Ctrl Pts',(-16.2378050170782,12.8819138189071,
40.0105755543531));
#175110=CARTESIAN_POINT('Ctrl Pts',(-16.2442908457457,12.7414340518508,
40.0079423726228));
#175111=CARTESIAN_POINT('Ctrl Pts',(-16.2499999999999,12.6085776053825,
40.0056233547236));
#175112=CARTESIAN_POINT('',(-16.2499999999999,12.2864158290368,40.0000000000001));
#175113=CARTESIAN_POINT('Origin',(1.39837277304759E-13,12.2864158290368,
40.));
#175114=CARTESIAN_POINT('',(-16.2638371856089,12.2864158290368,40.0000000000001));
#175115=CARTESIAN_POINT('Origin',(-19.7499999999999,12.2864158290368,25.7500000000001));
#175116=CARTESIAN_POINT('',(-19.9999999999999,12.2864158290368,25.7500000000001));
#175117=CARTESIAN_POINT('',(-19.7499999999999,12.2864158290368,26.0000000000001));
#175118=CARTESIAN_POINT('Origin',(9.09565385609553E-14,12.2864158290368,
26.));
#175119=CARTESIAN_POINT('',(-16.2499999999999,12.2864158290368,26.0000000000001));
#175120=CARTESIAN_POINT('Origin',(-16.2499999999999,12.2864158290368,25.7500000000001));
#175121=CARTESIAN_POINT('',(-15.9999999999999,12.2864158290368,25.7500000000001));
#175122=CARTESIAN_POINT('Origin',(-16.,12.2864158290368,5.56856776704563E-14));
#175123=CARTESIAN_POINT('',(-15.9999999999999,12.2864158290368,22.2500000000001));
#175124=CARTESIAN_POINT('Origin',(-16.2499999999999,12.2864158290368,22.2500000000001));
#175125=CARTESIAN_POINT('',(-16.2499999999999,12.2864158290368,22.0000000000001));
#175126=CARTESIAN_POINT('Origin',(7.69906132055828E-14,12.2864158290368,
22.));
#175127=CARTESIAN_POINT('',(-19.7499999999999,12.2864158290368,22.0000000000001));
#175128=CARTESIAN_POINT('Origin',(-19.7499999999999,12.2864158290368,22.2500000000001));
#175129=CARTESIAN_POINT('',(-19.9999999999999,12.2864158290368,22.2500000000001));
#175130=CARTESIAN_POINT('Origin',(-20.,12.2864158290368,6.96516030258289E-14));
#175131=CARTESIAN_POINT('Origin',(-25.7499999999999,12.2864158290368,31.7500000000001));
#175132=CARTESIAN_POINT('',(-25.9999999999999,12.2864158290368,31.7500000000001));
#175133=CARTESIAN_POINT('',(-25.7499999999999,12.2864158290368,32.0000000000001));
#175134=CARTESIAN_POINT('Origin',(1.11905426594014E-13,12.2864158290368,
32.));
#175135=CARTESIAN_POINT('',(-22.2499999999999,12.2864158290368,32.0000000000001));
#175136=CARTESIAN_POINT('Origin',(-22.2499999999999,12.2864158290368,31.7500000000001));
#175137=CARTESIAN_POINT('',(-21.9999999999999,12.2864158290368,31.7500000000001));
#175138=CARTESIAN_POINT('Origin',(-22.,12.2864158290368,7.66345657035151E-14));
#175139=CARTESIAN_POINT('',(-21.9999999999999,12.2864158290368,28.2500000000001));
#175140=CARTESIAN_POINT('Origin',(-22.2499999999999,12.2864158290368,28.2500000000001));
#175141=CARTESIAN_POINT('',(-22.2499999999999,12.2864158290368,28.0000000000001));
#175142=CARTESIAN_POINT('Origin',(9.79395012386416E-14,12.2864158290368,
28.));
#175143=CARTESIAN_POINT('',(-25.7499999999999,12.2864158290368,28.0000000000001));
#175144=CARTESIAN_POINT('Origin',(-25.7499999999999,12.2864158290368,28.2500000000001));
#175145=CARTESIAN_POINT('',(-25.9999999999999,12.2864158290368,28.2500000000001));
#175146=CARTESIAN_POINT('Origin',(-26.,12.2864158290368,9.06004910588876E-14));
#175147=CARTESIAN_POINT('Origin',(-22.,12.2864158290368,7.66345657035151E-14));
#175148=CARTESIAN_POINT('',(-22.0146509139911,13.1257661294523,36.7140857763058));
#175149=CARTESIAN_POINT('',(-21.9999999999999,12.2864158290368,34.2500000000001));
#175150=CARTESIAN_POINT('Origin',(-22.2499999999999,12.2864158290368,34.2500000000001));
#175151=CARTESIAN_POINT('',(-22.2499999999999,12.2864158290368,34.0000000000001));
#175152=CARTESIAN_POINT('Origin',(1.188883892717E-13,12.2864158290368,34.));
#175153=CARTESIAN_POINT('',(-25.7499999999999,12.2864158290368,34.0000000000001));
#175154=CARTESIAN_POINT('Origin',(-25.7499999999999,12.2864158290368,34.2500000000001));
#175155=CARTESIAN_POINT('',(-25.9999999999999,12.2864158290368,34.2500000000001));
#175156=CARTESIAN_POINT('Origin',(-26.,12.2864158290368,9.06004910588876E-14));
#175157=CARTESIAN_POINT('',(-25.9999999999999,12.2864158290368,34.3499696790942));
#175158=CARTESIAN_POINT('Origin',(9.09565385609553E-14,12.2864158290368,
26.));
#175159=CARTESIAN_POINT('',(-22.2499999999999,12.2864158290368,26.0000000000001));
#175160=CARTESIAN_POINT('Origin',(-22.2499999999999,12.2864158290368,25.7500000000001));
#175161=CARTESIAN_POINT('',(-21.9999999999999,12.2864158290368,25.7500000000001));
#175162=CARTESIAN_POINT('Origin',(-22.,12.2864158290368,7.66345657035151E-14));
#175163=CARTESIAN_POINT('Origin',(1.11905426594014E-13,12.2864158290368,
32.));
#175164=CARTESIAN_POINT('',(-28.8949819546431,13.1257661294523,31.9853490860088));
#175165=CARTESIAN_POINT('',(-28.2499999999999,12.2864158290368,32.0000000000001));
#175166=CARTESIAN_POINT('Origin',(-28.2499999999999,12.2864158290368,31.7500000000001));
#175167=CARTESIAN_POINT('',(-27.9999999999999,12.2864158290368,31.7500000000001));
#175168=CARTESIAN_POINT('Origin',(-28.,12.2864158290368,9.75834537365739E-14));
#175169=CARTESIAN_POINT('Origin',(0.,12.2864158290368,0.));
#175170=CARTESIAN_POINT('',(-22.3796096990735,12.2864158290368,36.9278413898935));
#175171=CARTESIAN_POINT('',(-25.8999151087529,12.2864158290368,34.5500621903839));
#175172=CARTESIAN_POINT('Origin',(0.,0.985332996396023,0.));
#175173=CARTESIAN_POINT('Origin',(0.,12.2864158290368,0.));
#175174=CARTESIAN_POINT('',(-13.8300339067962,12.2864158290368,40.905287703876));
#175175=CARTESIAN_POINT('',(-10.3097284971169,12.2864158290368,41.9311566536834));
#175176=CARTESIAN_POINT('Origin',(0.,12.2864158290368,0.));
#175177=CARTESIAN_POINT('',(-4.27478789613852,12.2864158290368,42.9678785657731));
#175178=CARTESIAN_POINT('',(-7.79509330581782,12.2864158290368,42.4705653406403));
#175179=CARTESIAN_POINT('Origin',(0.,12.2864158290368,0.));
#175180=CARTESIAN_POINT('',(-1.76015270483947,12.2864158290368,43.1441104028771));
#175181=CARTESIAN_POINT('',(1.76015270483977,12.2864158290368,43.1441104028771));
#175182=CARTESIAN_POINT('Ctrl Pts',(-29.0436118330413,13.9651164298679,
31.9131848054087));
#175183=CARTESIAN_POINT('Ctrl Pts',(-29.0032233727571,13.9651164298679,
31.9499414151587));
#175184=CARTESIAN_POINT('Ctrl Pts',(-28.9498223452791,13.9651164298679,
31.9706981467781));
#175185=CARTESIAN_POINT('Ctrl Pts',(-28.8949819546431,13.9651164298679,
31.9706981720176));
#175186=CARTESIAN_POINT('Ctrl Pts',(-29.0633341308019,12.2864158290368,
31.9348557097314));
#175187=CARTESIAN_POINT('Ctrl Pts',(-29.0175876366815,12.2864158290368,
31.9764885429719));
#175188=CARTESIAN_POINT('Ctrl Pts',(-28.9571016213,12.2864158290368,31.9999999712923));
#175189=CARTESIAN_POINT('Ctrl Pts',(-28.8949819546431,12.2864158290368,
32.0000000000001));
#175190=CARTESIAN_POINT('Ctrl Pts',(-22.3644229581352,13.9651164298679,
36.9027822593661));
#175191=CARTESIAN_POINT('Ctrl Pts',(-22.3312091757299,13.9651164298679,
36.9229108936162));
#175192=CARTESIAN_POINT('Ctrl Pts',(-22.292333108628,13.9651164298679,36.9340865284418));
#175193=CARTESIAN_POINT('Ctrl Pts',(-22.2148970119216,13.9651164298679,
36.9353575668885));
#175194=CARTESIAN_POINT('Ctrl Pts',(-22.1757260685611,13.9651164298679,
36.9255131230133));
#175195=CARTESIAN_POINT('Ctrl Pts',(-22.1077375132974,13.9651164298679,
36.8872471555961));
#175196=CARTESIAN_POINT('Ctrl Pts',(-22.0791716683467,13.9651164298679,
36.8590943157986));
#175197=CARTESIAN_POINT('Ctrl Pts',(-22.0399505487757,13.9651164298679,
36.7921367646117));
#175198=CARTESIAN_POINT('Ctrl Pts',(-22.0293018538862,13.9651164298679,
36.7532188988514));
#175199=CARTESIAN_POINT('Ctrl Pts',(-22.0293018279824,13.9651164298679,
36.7140857763058));
#175200=CARTESIAN_POINT('Ctrl Pts',(-22.3796096990736,12.2864158290368,
36.9278413898935));
#175201=CARTESIAN_POINT('Ctrl Pts',(-22.3419882773305,12.2864158290367,
36.9506411971849));
#175202=CARTESIAN_POINT('Ctrl Pts',(-22.297953058309,12.2864158290368,36.9633000574054));
#175203=CARTESIAN_POINT('Ctrl Pts',(-22.2102388654263,12.2864158290368,
36.9647398008016));
#175204=CARTESIAN_POINT('Ctrl Pts',(-22.165867774332,12.2864158290368,36.9535886975366));
#175205=CARTESIAN_POINT('Ctrl Pts',(-22.0888518721029,12.2864158290368,
36.9102418725234));
#175206=CARTESIAN_POINT('Ctrl Pts',(-22.0564924152444,12.2864158290368,
36.8783504274685));
#175207=CARTESIAN_POINT('Ctrl Pts',(-22.0120627276041,12.2864158290368,
36.8025009076983));
#175208=CARTESIAN_POINT('Ctrl Pts',(-22.0000000294022,12.2864158290368,
36.7584147748599));
#175209=CARTESIAN_POINT('Ctrl Pts',(-21.9999999999999,12.2864158290368,
36.7140857763058));
#175210=CARTESIAN_POINT('Ctrl Pts',(-25.9706981720173,13.9651164298679,
34.3499700010596));
#175211=CARTESIAN_POINT('Ctrl Pts',(-25.970697988073,13.9651164298679,34.4187861304547));
#175212=CARTESIAN_POINT('Ctrl Pts',(-25.9377080563339,13.9651164298679,
34.4851102672944));
#175213=CARTESIAN_POINT('Ctrl Pts',(-25.8823394983481,13.9651164298679,
34.5266166142123));
#175214=CARTESIAN_POINT('Ctrl Pts',(-25.9999999999999,12.2864158290368,
34.3499700010596));
#175215=CARTESIAN_POINT('Ctrl Pts',(-25.9999997915582,12.2864158290368,
34.4279226079431));
#175216=CARTESIAN_POINT('Ctrl Pts',(-25.9626305406763,12.2864158290368,
34.5030483513181));
#175217=CARTESIAN_POINT('Ctrl Pts',(-25.8999151087529,12.2864158290368,
34.5500621903839));
#175218=CARTESIAN_POINT('Ctrl Pts',(-13.9706981720173,13.9651164298679,
40.6684318962848));
#175219=CARTESIAN_POINT('Ctrl Pts',(-13.9706980493033,13.9651164298681,
40.7143553275644));
#175220=CARTESIAN_POINT('Ctrl Pts',(-13.9561085301853,13.9651164298679,
40.7596862536609));
#175221=CARTESIAN_POINT('Ctrl Pts',(-13.9027205260879,13.9651164298679,
40.8342179533945));
#175222=CARTESIAN_POINT('Ctrl Pts',(-13.8643746603697,13.9651164298679,
40.8627457625389));
#175223=CARTESIAN_POINT('Ctrl Pts',(-13.8206488842284,13.9651164298679,
40.8775294893372));
#175224=CARTESIAN_POINT('Ctrl Pts',(-13.9999999999999,12.2864158290368,
40.6684318962848));
#175225=CARTESIAN_POINT('Ctrl Pts',(-13.9999998609679,12.2864158290369,
40.7204534177382));
#175226=CARTESIAN_POINT('Ctrl Pts',(-13.9834730289837,12.2864158290368,
40.7718027191553));
#175227=CARTESIAN_POINT('Ctrl Pts',(-13.9229980972698,12.2864158290368,
40.856228041498));
#175228=CARTESIAN_POINT('Ctrl Pts',(-13.8795628077706,12.2864158290368,
40.8885419350418));
#175229=CARTESIAN_POINT('Ctrl Pts',(-13.8300339067975,12.2864158290368,
40.905287703878));
#175230=CARTESIAN_POINT('Ctrl Pts',(-10.3027323440143,13.9651164298679,
41.9027022873245));
#175231=CARTESIAN_POINT('Ctrl Pts',(-10.2377641729668,13.9651164298679,
41.9186760059021));
#175232=CARTESIAN_POINT('Ctrl Pts',(-10.1663047682507,13.9651164298679,
41.903129311994));
#175233=CARTESIAN_POINT('Ctrl Pts',(-10.0616797048921,13.9651164298679,
41.8212667500848));
#175234=CARTESIAN_POINT('Ctrl Pts',(-10.0293018875525,13.9651164298679,
41.7556158681867));
#175235=CARTESIAN_POINT('Ctrl Pts',(-10.0293018279824,13.9651164298679,
41.6884058289697));
#175236=CARTESIAN_POINT('Ctrl Pts',(-10.3097284971169,12.2864158290368,
41.9311566536834));
#175237=CARTESIAN_POINT('Ctrl Pts',(-10.2361380476237,12.2864158290368,
41.9492503311142));
#175238=CARTESIAN_POINT('Ctrl Pts',(-10.1551935604057,12.2864158290368,
41.9316408283577));
#175239=CARTESIAN_POINT('Ctrl Pts',(-10.0366779216434,12.2864158290368,
41.838909760766));
#175240=CARTESIAN_POINT('Ctrl Pts',(-10.0000000680336,12.2864158290368,
41.7645408613858));
#175241=CARTESIAN_POINT('Ctrl Pts',(-9.99999999999985,12.2864158290368,
41.6884058289697));
#175242=CARTESIAN_POINT('Ctrl Pts',(-4.27188703695386,13.9651164298679,
42.9387206828063));
#175243=CARTESIAN_POINT('Ctrl Pts',(-4.21070645264756,13.9651164298679,
42.944807251327));
#175244=CARTESIAN_POINT('Ctrl Pts',(-4.14722789953961,13.9651164298679,
42.9237511284715));
#175245=CARTESIAN_POINT('Ctrl Pts',(-4.05657837554752,13.9651164298679,
42.8417116813899));
#175246=CARTESIAN_POINT('Ctrl Pts',(-4.02930198388719,13.9651164298679,
42.7807014915391));
#175247=CARTESIAN_POINT('Ctrl Pts',(-4.0293018279824,13.9651164298679,42.7191142657048));
#175248=CARTESIAN_POINT('Ctrl Pts',(-4.27478789613854,12.2864158290368,
42.9678785657731));
#175249=CARTESIAN_POINT('Ctrl Pts',(-4.20548749139658,12.2864158290368,
42.9747729370317));
#175250=CARTESIAN_POINT('Ctrl Pts',(-4.13358319687073,12.2864158290368,
42.9509225178879));
#175251=CARTESIAN_POINT('Ctrl Pts',(-4.03089898418816,12.2864158290368,
42.8579914613633));
#175252=CARTESIAN_POINT('Ctrl Pts',(-4.00000017659947,12.2864158290368,
42.7888799353853));
#175253=CARTESIAN_POINT('Ctrl Pts',(-3.99999999999985,12.2864158290368,
42.7191142657048));
#175254=CARTESIAN_POINT('Ctrl Pts',(-7.97069817201731,13.9651164298679,
42.2246587886425));
#175255=CARTESIAN_POINT('Ctrl Pts',(-7.97069803484327,13.9651164298679,
42.2760024589038));
#175256=CARTESIAN_POINT('Ctrl Pts',(-7.95246573748468,13.9651164298679,
42.3264320674072));
#175257=CARTESIAN_POINT('Ctrl Pts',(-7.8866322740979,13.9651164298679,42.4054379652168));
#175258=CARTESIAN_POINT('Ctrl Pts',(-7.84052511144245,13.9651164298679,
42.4324354338316));
#175259=CARTESIAN_POINT('Ctrl Pts',(-7.78980357716672,13.9651164298679,
42.4417449330457));
#175260=CARTESIAN_POINT('Ctrl Pts',(-7.99999999999985,12.2864158290368,
42.2246587886425));
#175261=CARTESIAN_POINT('Ctrl Pts',(-7.99999984459608,12.2864158290368,
42.2828205030767));
#175262=CARTESIAN_POINT('Ctrl Pts',(-7.97934638688373,12.2864158290368,
42.339945825462));
#175263=CARTESIAN_POINT('Ctrl Pts',(-7.90477349623735,12.2864158290368,
42.4294397982629));
#175264=CARTESIAN_POINT('Ctrl Pts',(-7.85254658294858,12.2864158290368,
42.460020288206));
#175265=CARTESIAN_POINT('Ctrl Pts',(-7.79509330581783,12.2864158290368,
42.4705653406403));
#175266=CARTESIAN_POINT('Ctrl Pts',(-1.97069817201731,13.9651164298679,
42.8943150864052));
#175267=CARTESIAN_POINT('Ctrl Pts',(-1.97069802170284,13.9651164298679,
42.9505876943552));
#175268=CARTESIAN_POINT('Ctrl Pts',(-1.94811497989947,13.9651164298679,
43.0066025021277));
#175269=CARTESIAN_POINT('Ctrl Pts',(-1.87036492378263,13.9651164298679,
43.087623624048));
#175270=CARTESIAN_POINT('Ctrl Pts',(-1.81575705940236,13.9651164298679,
43.1125156264926));
#175271=CARTESIAN_POINT('Ctrl Pts',(-1.75895827010629,13.9651164298679,
43.1148329294755));
#175272=CARTESIAN_POINT('Ctrl Pts',(-1.99999999999985,12.2864158290368,
42.8943150864052));
#175273=CARTESIAN_POINT('Ctrl Pts',(-1.99999982972075,12.2864158290368,
42.9580603817067));
#175274=CARTESIAN_POINT('Ctrl Pts',(-1.97441776392012,12.2864158290368,
43.0215128426886));
#175275=CARTESIAN_POINT('Ctrl Pts',(-1.88634592712803,12.2864158290368,
43.1132899987123));
#175276=CARTESIAN_POINT('Ctrl Pts',(-1.82448984655257,12.2864158290368,
43.1414855467453));
#175277=CARTESIAN_POINT('Ctrl Pts',(-1.76015270483951,12.2864158290368,
43.1441104028772));
#175278=CARTESIAN_POINT('Origin',(1.75000000000003,12.2864158290368,7.74999999999999));
#175279=CARTESIAN_POINT('',(2.00000000000003,12.2864158290368,7.74999999999999));
#175280=CARTESIAN_POINT('Origin',(1.75000000000001,12.2864158290368,4.24999999999999));
#175281=CARTESIAN_POINT('',(2.00000000000001,12.2864158290368,4.24999999999999));
#175282=CARTESIAN_POINT('Origin',(2.,12.2864158290368,-7.1609864287201E-15));
#175283=CARTESIAN_POINT('Origin',(1.75000000000014,12.2864158290368,40.25));
#175284=CARTESIAN_POINT('',(2.00000000000014,12.2864158290368,40.25));
#175285=CARTESIAN_POINT('Origin',(2.,12.2864158290368,-7.1609864287201E-15));
#175286=CARTESIAN_POINT('Ctrl Pts',(1.97557953310523,13.685332956652,42.8953043480232));
#175287=CARTESIAN_POINT('Ctrl Pts',(1.9837203644544,13.2190272474469,42.8950103058249));
#175288=CARTESIAN_POINT('Ctrl Pts',(1.99186060259333,12.7527215382419,42.8946805520389));
#175289=CARTESIAN_POINT('Ctrl Pts',(2.00000000000015,12.2864158290368,42.8943150864052));
#175290=CARTESIAN_POINT('Origin',(1.75000000000013,12.2864158290368,37.75));
#175291=CARTESIAN_POINT('',(2.00000000000013,12.2864158290368,37.75));
#175292=CARTESIAN_POINT('Origin',(1.75000000000012,12.2864158290368,34.25));
#175293=CARTESIAN_POINT('',(2.00000000000012,12.2864158290368,34.25));
#175294=CARTESIAN_POINT('Origin',(2.,12.2864158290368,-7.1609864287201E-15));
#175295=CARTESIAN_POINT('Origin',(1.75000000000011,12.2864158290368,31.75));
#175296=CARTESIAN_POINT('',(2.00000000000011,12.2864158290368,31.75));
#175297=CARTESIAN_POINT('Origin',(1.7500000000001,12.2864158290368,28.25));
#175298=CARTESIAN_POINT('',(2.0000000000001,12.2864158290368,28.25));
#175299=CARTESIAN_POINT('Origin',(2.,12.2864158290368,-7.1609864287201E-15));
#175300=CARTESIAN_POINT('Origin',(1.75000000000009,12.2864158290368,25.75));
#175301=CARTESIAN_POINT('',(2.00000000000009,12.2864158290368,25.75));
#175302=CARTESIAN_POINT('Origin',(1.75000000000008,12.2864158290368,22.25));
#175303=CARTESIAN_POINT('',(2.00000000000008,12.2864158290368,22.25));
#175304=CARTESIAN_POINT('Origin',(2.,12.2864158290368,-7.1609864287201E-15));
#175305=CARTESIAN_POINT('Origin',(1.75000000000007,12.2864158290368,19.75));
#175306=CARTESIAN_POINT('',(2.00000000000007,12.2864158290368,19.75));
#175307=CARTESIAN_POINT('Origin',(1.75000000000006,12.2864158290368,16.25));
#175308=CARTESIAN_POINT('',(2.00000000000006,12.2864158290368,16.25));
#175309=CARTESIAN_POINT('Origin',(2.,12.2864158290368,-7.1609864287201E-15));
#175310=CARTESIAN_POINT('Origin',(1.75000000000005,12.2864158290368,13.75));
#175311=CARTESIAN_POINT('',(2.00000000000005,12.2864158290368,13.75));
#175312=CARTESIAN_POINT('Origin',(1.75000000000004,12.2864158290368,10.25));
#175313=CARTESIAN_POINT('',(2.00000000000004,12.2864158290368,10.25));
#175314=CARTESIAN_POINT('Origin',(2.,12.2864158290368,-7.1609864287201E-15));
#175315=CARTESIAN_POINT('Origin',(2.77538269597112E-14,12.2864158290368,
8.));
#175316=CARTESIAN_POINT('',(4.25000000000003,12.2864158290368,7.99999999999998));
#175317=CARTESIAN_POINT('Origin',(4.25000000000003,12.2864158290368,7.74999999999998));
#175318=CARTESIAN_POINT('',(4.00000000000003,12.2864158290368,7.74999999999999));
#175319=CARTESIAN_POINT('Origin',(4.,12.2864158290368,-1.41439491064064E-14));
#175320=CARTESIAN_POINT('Origin',(7.75000000000011,12.2864158290368,31.75));
#175321=CARTESIAN_POINT('',(7.75000000000011,12.2864158290368,32.));
#175322=CARTESIAN_POINT('',(8.00000000000011,12.2864158290368,31.75));
#175323=CARTESIAN_POINT('Origin',(1.11549379091946E-13,12.2864158290368,
32.));
#175324=CARTESIAN_POINT('',(4.25000000000011,12.2864158290368,32.));
#175325=CARTESIAN_POINT('Origin',(4.25000000000011,12.2864158290368,31.75));
#175326=CARTESIAN_POINT('',(4.00000000000011,12.2864158290368,31.75));
#175327=CARTESIAN_POINT('Origin',(4.,12.2864158290368,-1.41439491064064E-14));
#175328=CARTESIAN_POINT('',(4.0000000000001,12.2864158290368,28.25));
#175329=CARTESIAN_POINT('Origin',(4.2500000000001,12.2864158290368,28.25));
#175330=CARTESIAN_POINT('',(4.2500000000001,12.2864158290368,28.));
#175331=CARTESIAN_POINT('Origin',(9.75834537365739E-14,12.2864158290368,
28.));
#175332=CARTESIAN_POINT('',(7.7500000000001,12.2864158290368,28.));
#175333=CARTESIAN_POINT('Origin',(7.7500000000001,12.2864158290368,28.25));
#175334=CARTESIAN_POINT('',(8.0000000000001,12.2864158290368,28.25));
#175335=CARTESIAN_POINT('Origin',(8.,12.2864158290368,-2.81098744617789E-14));
#175336=CARTESIAN_POINT('Origin',(7.75000000000013,12.2864158290368,37.75));
#175337=CARTESIAN_POINT('',(7.75000000000013,12.2864158290368,38.));
#175338=CARTESIAN_POINT('',(8.00000000000013,12.2864158290368,37.75));
#175339=CARTESIAN_POINT('Origin',(1.32498267125005E-13,12.2864158290368,
38.));
#175340=CARTESIAN_POINT('',(4.25000000000013,12.2864158290368,38.));
#175341=CARTESIAN_POINT('Origin',(4.25000000000013,12.2864158290368,37.75));
#175342=CARTESIAN_POINT('',(4.00000000000013,12.2864158290368,37.75));
#175343=CARTESIAN_POINT('Origin',(4.,12.2864158290368,-1.41439491064064E-14));
#175344=CARTESIAN_POINT('',(4.00000000000012,12.2864158290368,34.25));
#175345=CARTESIAN_POINT('Origin',(4.25000000000012,12.2864158290368,34.25));
#175346=CARTESIAN_POINT('',(4.25000000000012,12.2864158290368,34.));
#175347=CARTESIAN_POINT('Origin',(1.18532341769633E-13,12.2864158290368,
34.));
#175348=CARTESIAN_POINT('',(7.75000000000012,12.2864158290368,34.));
#175349=CARTESIAN_POINT('Origin',(7.75000000000012,12.2864158290368,34.25));
#175350=CARTESIAN_POINT('',(8.00000000000012,12.2864158290368,34.25));
#175351=CARTESIAN_POINT('Origin',(8.,12.2864158290368,-2.81098744617789E-14));
#175352=CARTESIAN_POINT('Origin',(4.,12.2864158290368,-1.41439491064064E-14));
#175353=CARTESIAN_POINT('',(4.00000000000014,12.2864158290368,40.25));
#175354=CARTESIAN_POINT('',(4.01465091399142,13.1257661294523,42.7191142657048));
#175355=CARTESIAN_POINT('Origin',(4.25000000000014,12.2864158290368,40.25));
#175356=CARTESIAN_POINT('',(4.25000000000014,12.2864158290368,40.));
#175357=CARTESIAN_POINT('Origin',(1.39481229802691E-13,12.2864158290368,
40.));
#175358=CARTESIAN_POINT('',(7.75000000000014,12.2864158290368,40.));
#175359=CARTESIAN_POINT('Origin',(7.75000000000014,12.2864158290368,40.25));
#175360=CARTESIAN_POINT('',(8.00000000000014,12.2864158290368,40.25));
#175361=CARTESIAN_POINT('Origin',(8.,12.2864158290368,-2.81098744617789E-14));
#175362=CARTESIAN_POINT('',(8.00000000000015,12.2864158290368,42.2246585485086));
#175363=CARTESIAN_POINT('Origin',(7.75000000000009,12.2864158290368,25.75));
#175364=CARTESIAN_POINT('',(7.75000000000009,12.2864158290368,26.));
#175365=CARTESIAN_POINT('',(8.00000000000009,12.2864158290368,25.75));
#175366=CARTESIAN_POINT('Origin',(9.06004910588876E-14,12.2864158290368,
26.));
#175367=CARTESIAN_POINT('',(4.25000000000009,12.2864158290368,26.));
#175368=CARTESIAN_POINT('Origin',(4.25000000000009,12.2864158290368,25.75));
#175369=CARTESIAN_POINT('',(4.00000000000009,12.2864158290368,25.75));
#175370=CARTESIAN_POINT('Origin',(4.,12.2864158290368,-1.41439491064064E-14));
#175371=CARTESIAN_POINT('',(4.00000000000008,12.2864158290368,22.25));
#175372=CARTESIAN_POINT('Origin',(4.25000000000008,12.2864158290368,22.25));
#175373=CARTESIAN_POINT('',(4.25000000000008,12.2864158290368,22.));
#175374=CARTESIAN_POINT('Origin',(7.66345657035151E-14,12.2864158290368,
22.));
#175375=CARTESIAN_POINT('',(7.75000000000008,12.2864158290368,22.));
#175376=CARTESIAN_POINT('Origin',(7.75000000000008,12.2864158290368,22.25));
#175377=CARTESIAN_POINT('',(8.00000000000008,12.2864158290368,22.25));
#175378=CARTESIAN_POINT('Origin',(8.,12.2864158290368,-2.81098744617789E-14));
#175379=CARTESIAN_POINT('Origin',(7.75000000000007,12.2864158290368,19.75));
#175380=CARTESIAN_POINT('',(7.75000000000007,12.2864158290368,20.));
#175381=CARTESIAN_POINT('',(8.00000000000007,12.2864158290368,19.75));
#175382=CARTESIAN_POINT('Origin',(6.96516030258289E-14,12.2864158290368,
20.));
#175383=CARTESIAN_POINT('',(4.25000000000007,12.2864158290368,20.));
#175384=CARTESIAN_POINT('Origin',(4.25000000000007,12.2864158290368,19.75));
#175385=CARTESIAN_POINT('',(4.00000000000007,12.2864158290368,19.75));
#175386=CARTESIAN_POINT('Origin',(4.,12.2864158290368,-1.41439491064064E-14));
#175387=CARTESIAN_POINT('',(4.00000000000006,12.2864158290368,16.25));
#175388=CARTESIAN_POINT('Origin',(4.25000000000006,12.2864158290368,16.25));
#175389=CARTESIAN_POINT('',(4.25000000000006,12.2864158290368,16.));
#175390=CARTESIAN_POINT('Origin',(5.56856776704563E-14,12.2864158290368,
16.));
#175391=CARTESIAN_POINT('',(7.75000000000006,12.2864158290368,16.));
#175392=CARTESIAN_POINT('Origin',(7.75000000000006,12.2864158290368,16.25));
#175393=CARTESIAN_POINT('',(8.00000000000006,12.2864158290368,16.25));
#175394=CARTESIAN_POINT('Origin',(8.,12.2864158290368,-2.81098744617789E-14));
#175395=CARTESIAN_POINT('Origin',(7.75000000000005,12.2864158290368,13.75));
#175396=CARTESIAN_POINT('',(7.75000000000005,12.2864158290368,14.));
#175397=CARTESIAN_POINT('',(8.00000000000005,12.2864158290368,13.75));
#175398=CARTESIAN_POINT('Origin',(4.870271499277E-14,12.2864158290368,14.));
#175399=CARTESIAN_POINT('',(4.25000000000005,12.2864158290368,14.));
#175400=CARTESIAN_POINT('Origin',(4.25000000000005,12.2864158290368,13.75));
#175401=CARTESIAN_POINT('',(4.00000000000005,12.2864158290368,13.75));
#175402=CARTESIAN_POINT('Origin',(4.,12.2864158290368,-1.41439491064064E-14));
#175403=CARTESIAN_POINT('',(4.00000000000004,12.2864158290368,10.25));
#175404=CARTESIAN_POINT('Origin',(4.25000000000004,12.2864158290368,10.25));
#175405=CARTESIAN_POINT('',(4.25000000000004,12.2864158290368,9.99999999999999));
#175406=CARTESIAN_POINT('Origin',(3.47367896373975E-14,12.2864158290368,
10.));
#175407=CARTESIAN_POINT('',(7.75000000000003,12.2864158290368,9.99999999999997));
#175408=CARTESIAN_POINT('Origin',(7.75000000000004,12.2864158290368,10.25));
#175409=CARTESIAN_POINT('',(8.00000000000004,12.2864158290368,10.25));
#175410=CARTESIAN_POINT('Origin',(8.,12.2864158290368,-2.81098744617789E-14));
#175411=CARTESIAN_POINT('Origin',(4.870271499277E-14,12.2864158290368,14.));
#175412=CARTESIAN_POINT('',(10.25,12.2864158290368,14.));
#175413=CARTESIAN_POINT('Origin',(10.25,12.2864158290368,13.75));
#175414=CARTESIAN_POINT('',(10.,12.2864158290368,13.75));
#175415=CARTESIAN_POINT('Origin',(10.,12.2864158290368,-3.50928371394652E-14));
#175416=CARTESIAN_POINT('Origin',(13.7500000000001,12.2864158290368,31.75));
#175417=CARTESIAN_POINT('',(13.7500000000001,12.2864158290368,32.));
#175418=CARTESIAN_POINT('',(14.0000000000001,12.2864158290368,31.75));
#175419=CARTESIAN_POINT('Origin',(1.11549379091946E-13,12.2864158290368,
32.));
#175420=CARTESIAN_POINT('',(10.2500000000001,12.2864158290368,32.));
#175421=CARTESIAN_POINT('Origin',(10.2500000000001,12.2864158290368,31.75));
#175422=CARTESIAN_POINT('',(10.0000000000001,12.2864158290368,31.75));
#175423=CARTESIAN_POINT('Origin',(10.,12.2864158290368,-3.50928371394652E-14));
#175424=CARTESIAN_POINT('',(10.0000000000001,12.2864158290368,28.25));
#175425=CARTESIAN_POINT('Origin',(10.2500000000001,12.2864158290368,28.25));
#175426=CARTESIAN_POINT('',(10.2500000000001,12.2864158290368,28.));
#175427=CARTESIAN_POINT('Origin',(9.75834537365739E-14,12.2864158290368,
28.));
#175428=CARTESIAN_POINT('',(13.7500000000001,12.2864158290368,28.));
#175429=CARTESIAN_POINT('Origin',(13.7500000000001,12.2864158290368,28.25));
#175430=CARTESIAN_POINT('',(14.0000000000001,12.2864158290368,28.25));
#175431=CARTESIAN_POINT('Origin',(14.,12.2864158290368,-4.90587624948377E-14));
#175432=CARTESIAN_POINT('Origin',(13.7500000000001,12.2864158290368,37.75));
#175433=CARTESIAN_POINT('',(13.7500000000001,12.2864158290368,38.));
#175434=CARTESIAN_POINT('',(14.0000000000001,12.2864158290368,37.75));
#175435=CARTESIAN_POINT('Origin',(1.32498267125005E-13,12.2864158290368,
38.));
#175436=CARTESIAN_POINT('',(10.2500000000001,12.2864158290368,38.));
#175437=CARTESIAN_POINT('Origin',(10.2500000000001,12.2864158290368,37.75));
#175438=CARTESIAN_POINT('',(10.0000000000001,12.2864158290368,37.75));
#175439=CARTESIAN_POINT('Origin',(10.,12.2864158290368,-3.50928371394652E-14));
#175440=CARTESIAN_POINT('',(10.0000000000001,12.2864158290368,34.25));
#175441=CARTESIAN_POINT('Origin',(10.2500000000001,12.2864158290368,34.25));
#175442=CARTESIAN_POINT('',(10.2500000000001,12.2864158290368,34.));
#175443=CARTESIAN_POINT('Origin',(1.18532341769633E-13,12.2864158290368,
34.));
#175444=CARTESIAN_POINT('',(13.7500000000001,12.2864158290368,34.));
#175445=CARTESIAN_POINT('Origin',(13.7500000000001,12.2864158290368,34.25));
#175446=CARTESIAN_POINT('',(14.0000000000001,12.2864158290368,34.25));
#175447=CARTESIAN_POINT('Origin',(14.,12.2864158290368,-4.90587624948377E-14));
#175448=CARTESIAN_POINT('Origin',(10.,12.2864158290368,-3.50928371394652E-14));
#175449=CARTESIAN_POINT('',(10.0000000000001,12.2864158290368,40.25));
#175450=CARTESIAN_POINT('',(10.0146509139914,13.1257661294523,41.6884058289696));
#175451=CARTESIAN_POINT('Origin',(10.2500000000001,12.2864158290368,40.25));
#175452=CARTESIAN_POINT('',(10.2500000000001,12.2864158290368,40.));
#175453=CARTESIAN_POINT('Origin',(1.39481229802691E-13,12.2864158290368,
40.));
#175454=CARTESIAN_POINT('',(13.7500000000001,12.2864158290368,40.));
#175455=CARTESIAN_POINT('Origin',(13.7500000000001,12.2864158290368,40.25));
#175456=CARTESIAN_POINT('',(14.0000000000001,12.2864158290368,40.25));
#175457=CARTESIAN_POINT('Origin',(14.,12.2864158290368,-4.90587624948377E-14));
#175458=CARTESIAN_POINT('',(14.0000000000001,12.2864158290368,40.668431324313));
#175459=CARTESIAN_POINT('Origin',(13.7500000000001,12.2864158290368,25.75));
#175460=CARTESIAN_POINT('',(13.7500000000001,12.2864158290368,26.));
#175461=CARTESIAN_POINT('',(14.0000000000001,12.2864158290368,25.75));
#175462=CARTESIAN_POINT('Origin',(9.06004910588876E-14,12.2864158290368,
26.));
#175463=CARTESIAN_POINT('',(10.2500000000001,12.2864158290368,26.));
#175464=CARTESIAN_POINT('Origin',(10.2500000000001,12.2864158290368,25.75));
#175465=CARTESIAN_POINT('',(10.0000000000001,12.2864158290368,25.75));
#175466=CARTESIAN_POINT('Origin',(10.,12.2864158290368,-3.50928371394652E-14));
#175467=CARTESIAN_POINT('',(10.0000000000001,12.2864158290368,22.25));
#175468=CARTESIAN_POINT('Origin',(10.2500000000001,12.2864158290368,22.25));
#175469=CARTESIAN_POINT('',(10.2500000000001,12.2864158290368,22.));
#175470=CARTESIAN_POINT('Origin',(7.66345657035151E-14,12.2864158290368,
22.));
#175471=CARTESIAN_POINT('',(13.7500000000001,12.2864158290368,22.));
#175472=CARTESIAN_POINT('Origin',(13.7500000000001,12.2864158290368,22.25));
#175473=CARTESIAN_POINT('',(14.0000000000001,12.2864158290368,22.25));
#175474=CARTESIAN_POINT('Origin',(14.,12.2864158290368,-4.90587624948377E-14));
#175475=CARTESIAN_POINT('Origin',(13.7500000000001,12.2864158290368,19.75));
#175476=CARTESIAN_POINT('',(13.7500000000001,12.2864158290368,20.));
#175477=CARTESIAN_POINT('',(14.0000000000001,12.2864158290368,19.75));
#175478=CARTESIAN_POINT('Origin',(6.96516030258289E-14,12.2864158290368,
20.));
#175479=CARTESIAN_POINT('',(10.2500000000001,12.2864158290368,20.));
#175480=CARTESIAN_POINT('Origin',(10.2500000000001,12.2864158290368,19.75));
#175481=CARTESIAN_POINT('',(10.0000000000001,12.2864158290368,19.75));
#175482=CARTESIAN_POINT('Origin',(10.,12.2864158290368,-3.50928371394652E-14));
#175483=CARTESIAN_POINT('',(10.0000000000001,12.2864158290368,16.25));
#175484=CARTESIAN_POINT('Origin',(10.2500000000001,12.2864158290368,16.25));
#175485=CARTESIAN_POINT('',(10.2500000000001,12.2864158290368,16.));
#175486=CARTESIAN_POINT('Origin',(5.56856776704563E-14,12.2864158290368,
16.));
#175487=CARTESIAN_POINT('',(13.7500000000001,12.2864158290368,16.));
#175488=CARTESIAN_POINT('Origin',(13.7500000000001,12.2864158290368,16.25));
#175489=CARTESIAN_POINT('',(14.0000000000001,12.2864158290368,16.25));
#175490=CARTESIAN_POINT('Origin',(14.,12.2864158290368,-4.90587624948377E-14));
#175491=CARTESIAN_POINT('Origin',(6.96516030258289E-14,12.2864158290368,
20.));
#175492=CARTESIAN_POINT('',(16.2500000000001,12.2864158290368,20.));
#175493=CARTESIAN_POINT('Origin',(16.2500000000001,12.2864158290368,19.7499999999999));
#175494=CARTESIAN_POINT('',(16.0000000000001,12.2864158290368,19.7499999999999));
#175495=CARTESIAN_POINT('Origin',(16.,12.2864158290368,-5.6041725172524E-14));
#175496=CARTESIAN_POINT('Origin',(19.7500000000001,12.2864158290368,31.7499999999999));
#175497=CARTESIAN_POINT('',(19.7500000000001,12.2864158290368,31.9999999999999));
#175498=CARTESIAN_POINT('',(20.0000000000001,12.2864158290368,31.7499999999999));
#175499=CARTESIAN_POINT('Origin',(1.11549379091946E-13,12.2864158290368,
32.));
#175500=CARTESIAN_POINT('',(16.2500000000001,12.2864158290368,32.));
#175501=CARTESIAN_POINT('Origin',(16.2500000000001,12.2864158290368,31.7499999999999));
#175502=CARTESIAN_POINT('',(16.0000000000001,12.2864158290368,31.7499999999999));
#175503=CARTESIAN_POINT('Origin',(16.,12.2864158290368,-5.6041725172524E-14));
#175504=CARTESIAN_POINT('',(16.0000000000001,12.2864158290368,28.2499999999999));
#175505=CARTESIAN_POINT('Origin',(16.2500000000001,12.2864158290368,28.2499999999999));
#175506=CARTESIAN_POINT('',(16.2500000000001,12.2864158290368,27.9999999999999));
#175507=CARTESIAN_POINT('Origin',(9.75834537365739E-14,12.2864158290368,
28.));
#175508=CARTESIAN_POINT('',(19.7500000000001,12.2864158290368,27.9999999999999));
#175509=CARTESIAN_POINT('Origin',(19.7500000000001,12.2864158290368,28.2499999999999));
#175510=CARTESIAN_POINT('',(20.0000000000001,12.2864158290368,28.2499999999999));
#175511=CARTESIAN_POINT('Origin',(20.,12.2864158290368,-7.00076505278965E-14));
#175512=CARTESIAN_POINT('Origin',(19.7500000000001,12.2864158290368,37.7499999999999));
#175513=CARTESIAN_POINT('',(19.7500000000001,12.2864158290368,37.9999999999999));
#175514=CARTESIAN_POINT('',(20.0000000000001,12.2864158290368,37.7499999999999));
#175515=CARTESIAN_POINT('Origin',(1.32498267125005E-13,12.2864158290368,
38.));
#175516=CARTESIAN_POINT('',(16.2500000000001,12.2864158290368,38.));
#175517=CARTESIAN_POINT('Origin',(16.2500000000001,12.2864158290368,37.75));
#175518=CARTESIAN_POINT('',(16.0000000000001,12.2864158290368,37.75));
#175519=CARTESIAN_POINT('Origin',(16.,12.2864158290368,-5.6041725172524E-14));
#175520=CARTESIAN_POINT('',(16.0000000000001,12.2864158290368,34.25));
#175521=CARTESIAN_POINT('Origin',(16.2500000000001,12.2864158290368,34.25));
#175522=CARTESIAN_POINT('',(16.2500000000001,12.2864158290368,33.9999999999999));
#175523=CARTESIAN_POINT('Origin',(1.18532341769633E-13,12.2864158290368,
34.));
#175524=CARTESIAN_POINT('',(19.7500000000001,12.2864158290368,33.9999999999999));
#175525=CARTESIAN_POINT('Origin',(19.7500000000001,12.2864158290368,34.2499999999999));
#175526=CARTESIAN_POINT('',(20.0000000000001,12.2864158290368,34.2499999999999));
#175527=CARTESIAN_POINT('Origin',(20.,12.2864158290368,-7.00076505278965E-14));
#175528=CARTESIAN_POINT('Origin',(16.2500000000001,12.2864158290368,40.25));
#175529=CARTESIAN_POINT('',(16.2500000000001,12.6085776053825,40.0056233547234));
#175530=CARTESIAN_POINT('Ctrl Pts',(16.0673035961372,12.2864158290368,40.0793482375844));
#175531=CARTESIAN_POINT('Ctrl Pts',(16.0699814850506,12.3565480422212,40.0782747058015));
#175532=CARTESIAN_POINT('Ctrl Pts',(16.0727383729999,12.4264119624119,40.0771691950576));
#175533=CARTESIAN_POINT('Ctrl Pts',(16.0823639222093,12.6605955497747,40.0733081216184));
#175534=CARTESIAN_POINT('Ctrl Pts',(16.090346618255,12.8415528499507,40.0701042972906));
#175535=CARTESIAN_POINT('Ctrl Pts',(16.1051218719273,13.11254313101,40.0641670032531));
#175536=CARTESIAN_POINT('Ctrl Pts',(16.1105020462107,13.202780390092,40.0620040696593));
#175537=CARTESIAN_POINT('Ctrl Pts',(16.1199846721088,13.3348895209949,40.0581889988431));
#175538=CARTESIAN_POINT('Ctrl Pts',(16.1233818656137,13.3783799367943,40.0568218233458));
#175539=CARTESIAN_POINT('Ctrl Pts',(16.1311160166767,13.463740438009,40.0537078613424));
#175540=CARTESIAN_POINT('Ctrl Pts',(16.1353143091733,13.5056250634704,40.0520170589852));
#175541=CARTESIAN_POINT('Ctrl Pts',(16.1428068245727,13.5587458168167,40.0489973829499));
#175542=CARTESIAN_POINT('Ctrl Pts',(16.1448891096731,13.5723272371433,40.0481580498808));
#175543=CARTESIAN_POINT('Ctrl Pts',(16.148725303797,13.5924009701686,40.0466112547578));
#175544=CARTESIAN_POINT('Ctrl Pts',(16.1501216926188,13.5990342650079,40.0460481486952));
#175545=CARTESIAN_POINT('Ctrl Pts',(16.1533431149319,13.6118368064945,40.0447488346495));
#175546=CARTESIAN_POINT('Ctrl Pts',(16.1550821001086,13.618031050543,40.044047369121));
#175547=CARTESIAN_POINT('Ctrl Pts',(16.1587072305193,13.626175935046,40.0425846077461));
#175548=CARTESIAN_POINT('Ctrl Pts',(16.1601872218849,13.6290832844388,40.0419873813803));
#175549=CARTESIAN_POINT('Ctrl Pts',(16.1625659968005,13.6312274149738,40.0410272170529));
#175550=CARTESIAN_POINT('Ctrl Pts',(16.1630523736062,13.6315882691438,40.0408308891946));
#175551=CARTESIAN_POINT('Ctrl Pts',(16.1641015895473,13.6320902696198,40.0404073420092));
#175552=CARTESIAN_POINT('Ctrl Pts',(16.1646650639709,13.6322298701781,40.0401798660478));
#175553=CARTESIAN_POINT('Ctrl Pts',(16.1657397786929,13.6322298701781,40.0397459750109));
#175554=CARTESIAN_POINT('Ctrl Pts',(16.1663032435959,13.6320902696197,40.0395184754678));
#175555=CARTESIAN_POINT('Ctrl Pts',(16.1673524253,13.6315882691437,40.0390948434797));
#175556=CARTESIAN_POINT('Ctrl Pts',(16.1678387774944,13.6312274149737,40.0388984546609));
#175557=CARTESIAN_POINT('Ctrl Pts',(16.170217406166,13.6290832844387,40.0379379280991));
#175558=CARTESIAN_POINT('Ctrl Pts',(16.1716971991903,13.6261759350463,40.0373402104566));
#175559=CARTESIAN_POINT('Ctrl Pts',(16.1753217737595,13.6180310505434,40.0358760723054));
#175560=CARTESIAN_POINT('Ctrl Pts',(16.1770603359536,13.6118368064949,40.0351735590817));
#175561=CARTESIAN_POINT('Ctrl Pts',(16.1802808833389,13.5990342650082,40.0338720779076));
#175562=CARTESIAN_POINT('Ctrl Pts',(16.1816768185134,13.5924009701689,40.0333078481952));
#175563=CARTESIAN_POINT('Ctrl Pts',(16.1855116387096,13.5723272371436,40.0317576499592));
#175564=CARTESIAN_POINT('Ctrl Pts',(16.1875929927427,13.5587458168169,40.0309160107074));
#175565=CARTESIAN_POINT('Ctrl Pts',(16.1950818613662,13.5056250634706,40.0278873018887));
#175566=CARTESIAN_POINT('Ctrl Pts',(16.1992772653117,13.4637404380092,40.0261893448128));
#175567=CARTESIAN_POINT('Ctrl Pts',(16.2070055001089,13.3783799367945,40.0230607286739));
#175568=CARTESIAN_POINT('Ctrl Pts',(16.2103996649546,13.334889520995,40.0216860514209));
#175569=CARTESIAN_POINT('Ctrl Pts',(16.2198730439657,13.2027803900923,40.0178480767769));
#175570=CARTESIAN_POINT('Ctrl Pts',(16.225246840203,13.1125431310103,40.0156693452536));
#175571=CARTESIAN_POINT('Ctrl Pts',(16.2378050170785,12.8819138189071,40.010575554353));
#175572=CARTESIAN_POINT('Ctrl Pts',(16.244290845746,12.7414340518508,40.0079423726227));
#175573=CARTESIAN_POINT('Ctrl Pts',(16.2500000000001,12.6085776053825,40.0056233547235));
#175574=CARTESIAN_POINT('',(16.2500000000001,12.2864158290368,39.9999999999999));
#175575=CARTESIAN_POINT('Origin',(1.39481229802691E-13,12.2864158290368,
40.));
#175576=CARTESIAN_POINT('',(16.2638371856092,12.2864158290368,39.9999999999999));
#175577=CARTESIAN_POINT('Origin',(19.7500000000001,12.2864158290368,25.7499999999999));
#175578=CARTESIAN_POINT('',(19.7500000000001,12.2864158290368,25.9999999999999));
#175579=CARTESIAN_POINT('',(20.0000000000001,12.2864158290368,25.7499999999999));
#175580=CARTESIAN_POINT('Origin',(9.06004910588876E-14,12.2864158290368,
26.));
#175581=CARTESIAN_POINT('',(16.2500000000001,12.2864158290368,25.9999999999999));
#175582=CARTESIAN_POINT('Origin',(16.2500000000001,12.2864158290368,25.75));
#175583=CARTESIAN_POINT('',(16.0000000000001,12.2864158290368,25.75));
#175584=CARTESIAN_POINT('Origin',(16.,12.2864158290368,-5.6041725172524E-14));
#175585=CARTESIAN_POINT('',(16.0000000000001,12.2864158290368,22.2499999999999));
#175586=CARTESIAN_POINT('Origin',(16.2500000000001,12.2864158290368,22.2499999999999));
#175587=CARTESIAN_POINT('',(16.2500000000001,12.2864158290368,21.9999999999999));
#175588=CARTESIAN_POINT('Origin',(7.66345657035151E-14,12.2864158290368,
22.));
#175589=CARTESIAN_POINT('',(19.7500000000001,12.2864158290368,21.9999999999999));
#175590=CARTESIAN_POINT('Origin',(19.7500000000001,12.2864158290368,22.2499999999999));
#175591=CARTESIAN_POINT('',(20.0000000000001,12.2864158290368,22.2499999999999));
#175592=CARTESIAN_POINT('Origin',(20.,12.2864158290368,-7.00076505278965E-14));
#175593=CARTESIAN_POINT('Origin',(25.7500000000001,12.2864158290368,31.7499999999999));
#175594=CARTESIAN_POINT('',(25.7500000000001,12.2864158290368,31.9999999999999));
#175595=CARTESIAN_POINT('',(26.0000000000001,12.2864158290368,31.7499999999999));
#175596=CARTESIAN_POINT('Origin',(1.11549379091946E-13,12.2864158290368,
32.));
#175597=CARTESIAN_POINT('',(22.2500000000001,12.2864158290368,31.9999999999999));
#175598=CARTESIAN_POINT('Origin',(22.2500000000001,12.2864158290368,31.7499999999999));
#175599=CARTESIAN_POINT('',(22.0000000000001,12.2864158290368,31.7499999999999));
#175600=CARTESIAN_POINT('Origin',(22.,12.2864158290368,-7.69906132055828E-14));
#175601=CARTESIAN_POINT('',(22.0000000000001,12.2864158290368,28.2499999999999));
#175602=CARTESIAN_POINT('Origin',(22.2500000000001,12.2864158290368,28.2499999999999));
#175603=CARTESIAN_POINT('',(22.2500000000001,12.2864158290368,27.9999999999999));
#175604=CARTESIAN_POINT('Origin',(9.75834537365739E-14,12.2864158290368,
28.));
#175605=CARTESIAN_POINT('',(25.7500000000001,12.2864158290368,27.9999999999999));
#175606=CARTESIAN_POINT('Origin',(25.7500000000001,12.2864158290368,28.2499999999999));
#175607=CARTESIAN_POINT('',(26.0000000000001,12.2864158290368,28.2499999999999));
#175608=CARTESIAN_POINT('Origin',(26.,12.2864158290368,-9.09565385609553E-14));
#175609=CARTESIAN_POINT('Origin',(22.,12.2864158290368,-7.69906132055828E-14));
#175610=CARTESIAN_POINT('',(22.0000000000001,12.2864158290368,34.2499999999999));
#175611=CARTESIAN_POINT('',(22.0146509139914,13.1257661294523,36.7140857763057));
#175612=CARTESIAN_POINT('Origin',(22.2500000000001,12.2864158290368,34.2499999999999));
#175613=CARTESIAN_POINT('',(22.2500000000001,12.2864158290368,33.9999999999999));
#175614=CARTESIAN_POINT('Origin',(1.18532341769633E-13,12.2864158290368,
34.));
#175615=CARTESIAN_POINT('',(25.7500000000001,12.2864158290368,33.9999999999999));
#175616=CARTESIAN_POINT('Origin',(25.7500000000001,12.2864158290368,34.2499999999999));
#175617=CARTESIAN_POINT('',(26.0000000000001,12.2864158290368,34.2499999999999));
#175618=CARTESIAN_POINT('Origin',(26.,12.2864158290368,-9.09565385609553E-14));
#175619=CARTESIAN_POINT('',(26.0000000000001,12.2864158290368,34.349969679094));
#175620=CARTESIAN_POINT('Origin',(9.06004910588876E-14,12.2864158290368,
26.));
#175621=CARTESIAN_POINT('',(22.2500000000001,12.2864158290368,25.9999999999999));
#175622=CARTESIAN_POINT('Origin',(22.2500000000001,12.2864158290368,25.7499999999999));
#175623=CARTESIAN_POINT('',(22.0000000000001,12.2864158290368,25.7499999999999));
#175624=CARTESIAN_POINT('Origin',(22.,12.2864158290368,-7.69906132055828E-14));
#175625=CARTESIAN_POINT('Origin',(1.11549379091946E-13,12.2864158290368,
32.));
#175626=CARTESIAN_POINT('',(28.2500000000001,12.2864158290368,31.9999999999999));
#175627=CARTESIAN_POINT('',(28.8949819546433,13.1257661294523,31.9853490860086));
#175628=CARTESIAN_POINT('Origin',(28.2500000000001,12.2864158290368,31.7499999999999));
#175629=CARTESIAN_POINT('',(28.0000000000001,12.2864158290368,31.7499999999999));
#175630=CARTESIAN_POINT('Origin',(28.,12.2864158290368,-9.79395012386416E-14));
#175631=CARTESIAN_POINT('Origin',(0.,12.2864158290368,0.));
#175632=CARTESIAN_POINT('',(25.8999151087531,12.2864158290368,34.5500621903837));
#175633=CARTESIAN_POINT('',(22.3796096990738,12.2864158290368,36.9278413898934));
#175634=CARTESIAN_POINT('Origin',(0.,0.985332996396023,0.));
#175635=CARTESIAN_POINT('Origin',(0.,12.2864158290368,0.));
#175636=CARTESIAN_POINT('',(10.3097284971172,12.2864158290368,41.9311566536833));
#175637=CARTESIAN_POINT('',(13.8300339067964,12.2864158290368,40.9052877038759));
#175638=CARTESIAN_POINT('Origin',(0.,12.2864158290368,0.));
#175639=CARTESIAN_POINT('',(7.79509330581812,12.2864158290368,42.4705653406402));
#175640=CARTESIAN_POINT('',(4.27478789613882,12.2864158290368,42.9678785657731));
#175641=CARTESIAN_POINT('Ctrl Pts',(29.0436118330416,13.9651164298679,31.9131848054085));
#175642=CARTESIAN_POINT('Ctrl Pts',(29.0032233727574,13.9651164298679,31.9499414151585));
#175643=CARTESIAN_POINT('Ctrl Pts',(28.9498223452793,13.9651164298679,31.9706981467779));
#175644=CARTESIAN_POINT('Ctrl Pts',(28.8949819546433,13.9651164298679,31.9706981720173));
#175645=CARTESIAN_POINT('Ctrl Pts',(29.0633341308021,12.2864158290368,31.9348557097312));
#175646=CARTESIAN_POINT('Ctrl Pts',(29.0175876366817,12.2864158290368,31.9764885429717));
#175647=CARTESIAN_POINT('Ctrl Pts',(28.9571016213002,12.2864158290368,31.9999999712921));
#175648=CARTESIAN_POINT('Ctrl Pts',(28.8949819546433,12.2864158290368,31.9999999999999));
#175649=CARTESIAN_POINT('Ctrl Pts',(22.3644229581355,13.9651164298679,36.9027822593659));
#175650=CARTESIAN_POINT('Ctrl Pts',(22.3312091757302,13.9651164298679,36.9229108936161));
#175651=CARTESIAN_POINT('Ctrl Pts',(22.2923331086283,13.9651164298679,36.9340865284417));
#175652=CARTESIAN_POINT('Ctrl Pts',(22.2148970119219,13.9651164298679,36.9353575668883));
#175653=CARTESIAN_POINT('Ctrl Pts',(22.1757260685613,13.9651164298679,36.9255131230132));
#175654=CARTESIAN_POINT('Ctrl Pts',(22.1077375132976,13.9651164298679,36.887247155596));
#175655=CARTESIAN_POINT('Ctrl Pts',(22.079171668347,13.9651164298679,36.8590943157984));
#175656=CARTESIAN_POINT('Ctrl Pts',(22.0399505487759,13.9651164298679,36.7921367646115));
#175657=CARTESIAN_POINT('Ctrl Pts',(22.0293018538864,13.9651164298679,36.7532188988513));
#175658=CARTESIAN_POINT('Ctrl Pts',(22.0293018279827,13.9651164298679,36.7140857763057));
#175659=CARTESIAN_POINT('Ctrl Pts',(22.3796096990738,12.2864158290368,36.9278413898934));
#175660=CARTESIAN_POINT('Ctrl Pts',(22.3419882773308,12.2864158290367,36.9506411971848));
#175661=CARTESIAN_POINT('Ctrl Pts',(22.2979530583093,12.2864158290368,36.9633000574053));
#175662=CARTESIAN_POINT('Ctrl Pts',(22.2102388654266,12.2864158290368,36.9647398008014));
#175663=CARTESIAN_POINT('Ctrl Pts',(22.1658677743323,12.2864158290368,36.9535886975364));
#175664=CARTESIAN_POINT('Ctrl Pts',(22.0888518721032,12.2864158290368,36.9102418725233));
#175665=CARTESIAN_POINT('Ctrl Pts',(22.0564924152446,12.2864158290368,36.8783504274684));
#175666=CARTESIAN_POINT('Ctrl Pts',(22.0120627276043,12.2864158290368,36.8025009076981));
#175667=CARTESIAN_POINT('Ctrl Pts',(22.0000000294024,12.2864158290368,36.7584147748598));
#175668=CARTESIAN_POINT('Ctrl Pts',(22.0000000000001,12.2864158290368,36.7140857763057));
#175669=CARTESIAN_POINT('Ctrl Pts',(25.9706981720176,13.9651164298679,34.3499700010594));
#175670=CARTESIAN_POINT('Ctrl Pts',(25.9706979880733,13.9651164298679,34.4187861304545));
#175671=CARTESIAN_POINT('Ctrl Pts',(25.9377080563342,13.9651164298679,34.4851102672942));
#175672=CARTESIAN_POINT('Ctrl Pts',(25.8823394983483,13.9651164298679,34.5266166142121));
#175673=CARTESIAN_POINT('Ctrl Pts',(26.0000000000001,12.2864158290368,34.3499700010594));
#175674=CARTESIAN_POINT('Ctrl Pts',(25.9999997915584,12.2864158290368,34.4279226079429));
#175675=CARTESIAN_POINT('Ctrl Pts',(25.9626305406766,12.2864158290368,34.5030483513179));
#175676=CARTESIAN_POINT('Ctrl Pts',(25.8999151087531,12.2864158290368,34.5500621903837));
#175677=CARTESIAN_POINT('Ctrl Pts',(13.9706981720176,13.9651164298679,40.6684318962847));
#175678=CARTESIAN_POINT('Ctrl Pts',(13.9706980493036,13.9651164298681,40.7143553275643));
#175679=CARTESIAN_POINT('Ctrl Pts',(13.9561085301856,13.9651164298679,40.7596862536608));
#175680=CARTESIAN_POINT('Ctrl Pts',(13.9027205260882,13.9651164298679,40.8342179533944));
#175681=CARTESIAN_POINT('Ctrl Pts',(13.86437466037,13.9651164298679,40.8627457625388));
#175682=CARTESIAN_POINT('Ctrl Pts',(13.8206488842287,13.9651164298679,40.8775294893371));
#175683=CARTESIAN_POINT('Ctrl Pts',(14.0000000000001,12.2864158290368,40.6684318962847));
#175684=CARTESIAN_POINT('Ctrl Pts',(13.9999998609682,12.2864158290369,40.7204534177381));
#175685=CARTESIAN_POINT('Ctrl Pts',(13.983473028984,12.2864158290368,40.7718027191552));
#175686=CARTESIAN_POINT('Ctrl Pts',(13.9229980972701,12.2864158290368,40.8562280414979));
#175687=CARTESIAN_POINT('Ctrl Pts',(13.8795628077709,12.2864158290368,40.8885419350417));
#175688=CARTESIAN_POINT('Ctrl Pts',(13.8300339067977,12.2864158290368,40.9052877038779));
#175689=CARTESIAN_POINT('Ctrl Pts',(10.3027323440146,13.9651164298679,41.9027022873245));
#175690=CARTESIAN_POINT('Ctrl Pts',(10.2377641729671,13.9651164298679,41.918676005902));
#175691=CARTESIAN_POINT('Ctrl Pts',(10.1663047682509,13.9651164298679,41.9031293119939));
#175692=CARTESIAN_POINT('Ctrl Pts',(10.0616797048924,13.9651164298679,41.8212667500847));
#175693=CARTESIAN_POINT('Ctrl Pts',(10.0293018875527,13.9651164298679,41.7556158681867));
#175694=CARTESIAN_POINT('Ctrl Pts',(10.0293018279827,13.9651164298679,41.6884058289696));
#175695=CARTESIAN_POINT('Ctrl Pts',(10.3097284971172,12.2864158290368,41.9311566536833));
#175696=CARTESIAN_POINT('Ctrl Pts',(10.236138047624,12.2864158290368,41.9492503311142));
#175697=CARTESIAN_POINT('Ctrl Pts',(10.155193560406,12.2864158290368,41.9316408283576));
#175698=CARTESIAN_POINT('Ctrl Pts',(10.0366779216437,12.2864158290368,41.8389097607659));
#175699=CARTESIAN_POINT('Ctrl Pts',(10.0000000680339,12.2864158290368,41.7645408613857));
#175700=CARTESIAN_POINT('Ctrl Pts',(10.0000000000001,12.2864158290368,41.6884058289696));
#175701=CARTESIAN_POINT('Ctrl Pts',(4.27188703695416,13.9651164298679,42.9387206828062));
#175702=CARTESIAN_POINT('Ctrl Pts',(4.21070645264786,13.9651164298679,42.944807251327));
#175703=CARTESIAN_POINT('Ctrl Pts',(4.14722789953991,13.9651164298679,42.9237511284715));
#175704=CARTESIAN_POINT('Ctrl Pts',(4.05657837554782,13.9651164298679,42.8417116813898));
#175705=CARTESIAN_POINT('Ctrl Pts',(4.02930198388749,13.9651164298679,42.780701491539));
#175706=CARTESIAN_POINT('Ctrl Pts',(4.02930182798269,13.9651164298679,42.7191142657048));
#175707=CARTESIAN_POINT('Ctrl Pts',(4.27478789613884,12.2864158290368,42.9678785657731));
#175708=CARTESIAN_POINT('Ctrl Pts',(4.20548749139688,12.2864158290368,42.9747729370317));
#175709=CARTESIAN_POINT('Ctrl Pts',(4.13358319687103,12.2864158290368,42.9509225178878));
#175710=CARTESIAN_POINT('Ctrl Pts',(4.03089898418846,12.2864158290368,42.8579914613632));
#175711=CARTESIAN_POINT('Ctrl Pts',(4.00000017659977,12.2864158290368,42.7888799353852));
#175712=CARTESIAN_POINT('Ctrl Pts',(4.00000000000015,12.2864158290368,42.7191142657048));
#175713=CARTESIAN_POINT('Ctrl Pts',(7.9706981720176,13.9651164298679,42.2246587886424));
#175714=CARTESIAN_POINT('Ctrl Pts',(7.97069803484357,13.9651164298679,42.2760024589037));
#175715=CARTESIAN_POINT('Ctrl Pts',(7.95246573748497,13.9651164298679,42.3264320674071));
#175716=CARTESIAN_POINT('Ctrl Pts',(7.8866322740982,13.9651164298679,42.4054379652168));
#175717=CARTESIAN_POINT('Ctrl Pts',(7.84052511144274,13.9651164298679,42.4324354338316));
#175718=CARTESIAN_POINT('Ctrl Pts',(7.78980357716702,13.9651164298679,42.4417449330457));
#175719=CARTESIAN_POINT('Ctrl Pts',(8.00000000000015,12.2864158290368,42.2246587886424));
#175720=CARTESIAN_POINT('Ctrl Pts',(7.99999984459638,12.2864158290368,42.2828205030766));
#175721=CARTESIAN_POINT('Ctrl Pts',(7.97934638688403,12.2864158290368,42.3399458254619));
#175722=CARTESIAN_POINT('Ctrl Pts',(7.90477349623765,12.2864158290368,42.4294397982628));
#175723=CARTESIAN_POINT('Ctrl Pts',(7.85254658294888,12.2864158290368,42.460020288206));
#175724=CARTESIAN_POINT('Ctrl Pts',(7.79509330581813,12.2864158290368,42.4705653406402));
#175725=CARTESIAN_POINT('Ctrl Pts',(1.97069817201761,13.9651164298679,42.8943150864052));
#175726=CARTESIAN_POINT('Ctrl Pts',(1.97069802170314,13.9651164298679,42.9505876943552));
#175727=CARTESIAN_POINT('Ctrl Pts',(1.94811497989977,13.9651164298679,43.0066025021277));
#175728=CARTESIAN_POINT('Ctrl Pts',(1.87036492378293,13.9651164298679,43.087623624048));
#175729=CARTESIAN_POINT('Ctrl Pts',(1.81575705940266,13.9651164298679,43.1125156264926));
#175730=CARTESIAN_POINT('Ctrl Pts',(1.7589582701066,13.9651164298679,43.1148329294754));
#175731=CARTESIAN_POINT('Ctrl Pts',(2.00000000000015,12.2864158290368,42.8943150864052));
#175732=CARTESIAN_POINT('Ctrl Pts',(1.99999982972105,12.2864158290368,42.9580603817067));
#175733=CARTESIAN_POINT('Ctrl Pts',(1.97441776392042,12.2864158290368,43.0215128426885));
#175734=CARTESIAN_POINT('Ctrl Pts',(1.88634592712833,12.2864158290368,43.1132899987123));
#175735=CARTESIAN_POINT('Ctrl Pts',(1.82448984655287,12.2864158290368,43.1414855467453));
#175736=CARTESIAN_POINT('Ctrl Pts',(1.76015270483981,12.2864158290368,43.1441104028771));
#175737=CARTESIAN_POINT('',(0.,0.,0.));
#175738=CARTESIAN_POINT('',(-76.2000055033441,1.15171043026876,-76.1918000000019));
#175739=CARTESIAN_POINT('',(0.,0.,0.));
#175740=CARTESIAN_POINT('',(-83.8000055033442,1.15171042389804,-66.1918000000019));
#175741=CARTESIAN_POINT('',(0.,0.,0.));
#175742=CARTESIAN_POINT('Origin',(-12.25,-20.,46.75));
#175743=CARTESIAN_POINT('',(-14.25,0.,46.75));
#175744=CARTESIAN_POINT('',(-10.25,0.,46.75));
#175745=CARTESIAN_POINT('',(-12.25,0.,46.75));
#175746=CARTESIAN_POINT('',(-14.25,-20.,46.75));
#175747=CARTESIAN_POINT('',(-14.25,-20.,46.75));
#175748=CARTESIAN_POINT('',(-10.25,-20.,46.75));
#175749=CARTESIAN_POINT('',(-12.25,-20.,46.75));
#175750=CARTESIAN_POINT('',(-10.25,-20.,46.75));
#175751=CARTESIAN_POINT('Origin',(-14.25,-20.,23.375));
#175752=CARTESIAN_POINT('',(-14.25,0.,0.));
#175753=CARTESIAN_POINT('',(-14.25,0.,23.375));
#175754=CARTESIAN_POINT('',(-14.25,-20.,0.));
#175755=CARTESIAN_POINT('',(-14.25,-20.,0.));
#175756=CARTESIAN_POINT('',(-14.25,-20.,23.375));
#175757=CARTESIAN_POINT('Origin',(-7.125,-20.,0.));
#175758=CARTESIAN_POINT('',(14.25,0.,1.7347234759768E-15));
#175759=CARTESIAN_POINT('',(-7.125,0.,0.));
#175760=CARTESIAN_POINT('',(14.25,-20.,1.7347234759768E-15));
#175761=CARTESIAN_POINT('',(14.25,-20.,1.7347234759768E-15));
#175762=CARTESIAN_POINT('',(-7.125,-20.,0.));
#175763=CARTESIAN_POINT('Origin',(14.25,-20.,23.375));
#175764=CARTESIAN_POINT('',(14.25,0.,46.75));
#175765=CARTESIAN_POINT('',(14.25,0.,23.375));
#175766=CARTESIAN_POINT('',(14.25,-20.,46.75));
#175767=CARTESIAN_POINT('',(14.25,-20.,46.75));
#175768=CARTESIAN_POINT('',(14.25,-20.,23.375));
#175769=CARTESIAN_POINT('Origin',(12.25,-20.,46.75));
#175770=CARTESIAN_POINT('',(10.25,0.,46.75));
#175771=CARTESIAN_POINT('',(12.25,0.,46.75));
#175772=CARTESIAN_POINT('',(10.25,-20.,46.75));
#175773=CARTESIAN_POINT('',(10.25,-20.,46.75));
#175774=CARTESIAN_POINT('',(12.25,-20.,46.75));
#175775=CARTESIAN_POINT('Origin',(10.25,-20.,39.25));
#175776=CARTESIAN_POINT('',(10.25,0.,31.75));
#175777=CARTESIAN_POINT('',(10.25,0.,39.25));
#175778=CARTESIAN_POINT('',(10.25,-20.,31.75));
#175779=CARTESIAN_POINT('',(10.25,-20.,31.75));
#175780=CARTESIAN_POINT('',(10.25,-20.,39.25));
#175781=CARTESIAN_POINT('Origin',(5.125,-20.,31.75));
#175782=CARTESIAN_POINT('',(-10.25,0.,31.75));
#175783=CARTESIAN_POINT('',(5.125,0.,31.75));
#175784=CARTESIAN_POINT('',(-10.25,-20.,31.75));
#175785=CARTESIAN_POINT('',(-10.25,-20.,31.75));
#175786=CARTESIAN_POINT('',(5.125,-20.,31.75));
#175787=CARTESIAN_POINT('Origin',(-10.25,-20.,39.25));
#175788=CARTESIAN_POINT('',(-10.25,0.,39.25));
#175789=CARTESIAN_POINT('',(-10.25,-20.,39.25));
#175790=CARTESIAN_POINT('Origin',(0.,-20.,23.375));
#175791=CARTESIAN_POINT('Origin',(0.,0.,23.375));
#175792=CARTESIAN_POINT('',(0.,0.,0.));
#175793=CARTESIAN_POINT('Origin',(1.3607142857142,-6.13755901768,-24.6871552680343));
#175794=CARTESIAN_POINT('',(1.3607142857142,-4.38495901768001,-24.9411552680343));
#175795=CARTESIAN_POINT('Origin',(1.3607142857142,-6.13755901768,-24.9411552680343));
#175796=CARTESIAN_POINT('',(1.36071428571419,-4.38495901768001,-25.9043552680343));
#175797=CARTESIAN_POINT('',(1.3607142857142,-4.38495901768001,-24.6871552680343));
#175798=CARTESIAN_POINT('Origin',(1.3607142857142,-6.13755901768,-25.9043552680343));
#175799=CARTESIAN_POINT('Origin',(1.3607142857142,-6.13755901768,-26.2167752680343));
#175800=CARTESIAN_POINT('',(1.36071428571419,-2.7192600116715,-25.9043552680343));
#175801=CARTESIAN_POINT('Origin',(1.3607142857142,-6.13755901768,-25.9043552680343));
#175802=CARTESIAN_POINT('',(1.36071428571418,-2.4068400116715,-26.2167752680343));
#175803=CARTESIAN_POINT('Origin',(1.36071428571419,-2.7192600116715,-26.2167752680343));
#175804=CARTESIAN_POINT('Origin',(1.3607142857142,-6.13755901768,-26.2167752680343));
#175805=CARTESIAN_POINT('Origin',(1.3607142857142,-6.13755901768,-24.6871552680343));
#175806=CARTESIAN_POINT('',(1.36071428571418,-2.4068400116715,-26.7671016154031));
#175807=CARTESIAN_POINT('',(1.36071428571419,-2.4068400116715,-24.6871552680343));
#175808=CARTESIAN_POINT('Origin',(1.3607142857142,-6.13755901768,-26.7671016154031));
#175809=CARTESIAN_POINT('Origin',(1.3607142857142,-6.13755901768,-26.7671016154031));
#175810=CARTESIAN_POINT('',(1.36071428571418,-2.56427778175051,-27.0383704208502));
#175811=CARTESIAN_POINT('Origin',(1.36071428571418,-2.7192600116715,-26.7671016154031));
#175812=CARTESIAN_POINT('Origin',(1.3607142857142,-6.13755901768,-27.0383704208502));
#175813=CARTESIAN_POINT('Origin',(1.36071428571422,-6.13755901767999,-20.7839776889134));
#175814=CARTESIAN_POINT('',(-1.64560315719204,-5.52795901768001,-27.3013552680343));
#175815=CARTESIAN_POINT('',(4.36703172862043,-5.52795901767999,-27.3013552680343));
#175816=CARTESIAN_POINT('Origin',(1.36071428571421,-5.52795901768,-20.7839776889134));
#175817=CARTESIAN_POINT('',(-1.64560315719204,-6.74715901768001,-27.3013552680343));
#175818=CARTESIAN_POINT('Origin',(1.36071428571419,-6.13755901767999,-27.3013552680343));
#175819=CARTESIAN_POINT('',(4.36703172862043,-6.74715901767999,-27.3013552680343));
#175820=CARTESIAN_POINT('Origin',(1.36071428571422,-6.74715901768,-20.7839776889134));
#175821=CARTESIAN_POINT('Origin',(1.36071428571419,-6.13755901767999,-27.3013552680343));
#175822=CARTESIAN_POINT('Origin',(1.3607142857142,-6.13755901768,-24.9411552680343));
#175823=CARTESIAN_POINT('',(-1.8142857142858,-6.13755901768001,-24.6871552680343));
#175824=CARTESIAN_POINT('Origin',(1.3607142857142,-6.13755901768,-24.6871552680343));
#175825=CARTESIAN_POINT('',(-1.8142857142858,-6.13755901768001,-24.9411552680343));
#175826=CARTESIAN_POINT('',(-1.8142857142858,-6.13755901768001,-24.9411552680343));
#175827=CARTESIAN_POINT('Origin',(1.3607142857142,-6.13755901768,-24.9411552680343));
#175828=CARTESIAN_POINT('Origin',(1.3607142857142,-6.13755901768,-24.9411552680343));
#175829=CARTESIAN_POINT('Origin',(1.36071428571422,-7.89015901767999,-25.9043552680343));
#175830=CARTESIAN_POINT('Origin',(5.0914332917227,-6.74715901767999,-27.3013552680343));
#175831=CARTESIAN_POINT('',(5.0914332917227,-6.74715901767999,-27.3013552680343));
#175832=CARTESIAN_POINT('Origin',(5.0914332917227,-5.52795901767999,-27.3013552680343));
#175833=CARTESIAN_POINT('',(5.0914332917227,-5.52795901767999,-27.3013552680343));
#175834=CARTESIAN_POINT('Origin',(-2.37000472029431,-6.74715901768001,-27.3013552680343));
#175835=CARTESIAN_POINT('Origin',(1.36071428571419,3.38744098232,-18.3371552680343));
#175836=CARTESIAN_POINT('',(1.36071428571418,5.14004098232,-18.5911552680343));
#175837=CARTESIAN_POINT('Origin',(1.36071428571419,3.38744098232,-18.5911552680343));
#175838=CARTESIAN_POINT('',(1.36071428571418,5.14004098232,-19.5543552680343));
#175839=CARTESIAN_POINT('',(1.36071428571419,5.14004098232,-18.3371552680343));
#175840=CARTESIAN_POINT('Origin',(1.36071428571419,3.38744098232,-19.5543552680343));
#175841=CARTESIAN_POINT('Origin',(1.36071428571419,3.38744098232,-19.8667752680343));
#175842=CARTESIAN_POINT('',(1.36071428571418,6.8057399883285,-19.5543552680343));
#175843=CARTESIAN_POINT('Origin',(1.36071428571419,3.38744098232,-19.5543552680343));
#175844=CARTESIAN_POINT('',(1.36071428571417,7.1181599883285,-19.8667752680343));
#175845=CARTESIAN_POINT('Origin',(1.36071428571417,6.80573998832851,-19.8667752680343));
#175846=CARTESIAN_POINT('Origin',(1.36071428571419,3.38744098232,-19.8667752680343));
#175847=CARTESIAN_POINT('Origin',(1.36071428571419,3.38744098232,-18.3371552680343));
#175848=CARTESIAN_POINT('',(1.36071428571417,7.11815998832851,-20.4171016154031));
#175849=CARTESIAN_POINT('',(1.36071428571418,7.11815998832851,-18.3371552680343));
#175850=CARTESIAN_POINT('Origin',(1.36071428571418,3.38744098232,-20.4171016154031));
#175851=CARTESIAN_POINT('Origin',(1.36071428571418,3.38744098232,-20.4171016154031));
#175852=CARTESIAN_POINT('',(1.36071428571417,6.9607222182495,-20.6883704208502));
#175853=CARTESIAN_POINT('Origin',(1.36071428571417,6.80573998832851,-20.4171016154031));
#175854=CARTESIAN_POINT('Origin',(1.36071428571418,3.38744098232,-20.6883704208502));
#175855=CARTESIAN_POINT('Origin',(1.36071428571421,3.38744098232,-14.4339776889133));
#175856=CARTESIAN_POINT('',(-1.64560315719205,3.99704098232,-20.9513552680343));
#175857=CARTESIAN_POINT('',(4.36703172862041,3.99704098232002,-20.9513552680343));
#175858=CARTESIAN_POINT('Origin',(1.3607142857142,3.99704098232001,-14.4339776889133));
#175859=CARTESIAN_POINT('',(-1.64560315719205,2.77784098232,-20.9513552680343));
#175860=CARTESIAN_POINT('Origin',(1.36071428571418,3.38744098232,-20.9513552680343));
#175861=CARTESIAN_POINT('',(4.36703172862043,2.77784098232002,-20.9513552680343));
#175862=CARTESIAN_POINT('Origin',(1.36071428571421,2.77784098232001,-14.4339776889133));
#175863=CARTESIAN_POINT('Origin',(1.36071428571418,3.38744098232,-20.9513552680343));
#175864=CARTESIAN_POINT('Origin',(1.36071428571419,3.38744098232,-18.5911552680343));
#175865=CARTESIAN_POINT('',(-1.81428571428581,3.38744098231999,-18.3371552680343));
#175866=CARTESIAN_POINT('Origin',(1.36071428571419,3.38744098232,-18.3371552680343));
#175867=CARTESIAN_POINT('',(-1.81428571428581,3.38744098231999,-18.5911552680343));
#175868=CARTESIAN_POINT('',(-1.81428571428581,3.38744098231999,-18.5911552680343));
#175869=CARTESIAN_POINT('Origin',(1.36071428571419,3.38744098232,-18.5911552680343));
#175870=CARTESIAN_POINT('Origin',(1.36071428571419,3.38744098232,-18.5911552680343));
#175871=CARTESIAN_POINT('Origin',(1.36071428571422,-0.030858023688499,-19.5543552680343));
#175872=CARTESIAN_POINT('Origin',(-2.37000472029432,3.99704098232,-20.9513552680343));
#175873=CARTESIAN_POINT('',(-2.37000472029432,3.99704098232,-20.9513552680343));
#175874=CARTESIAN_POINT('Origin',(-2.37000472029432,2.77784098232,-20.9513552680343));
#175875=CARTESIAN_POINT('',(-2.37000472029432,2.77784098232,-20.9513552680343));
#175876=CARTESIAN_POINT('Origin',(5.09143329172268,3.99704098232003,-20.9513552680343));
#175877=CARTESIAN_POINT('Origin',(7.23471428571415,6.08644098232002,-24.6871552680343));
#175878=CARTESIAN_POINT('',(8.73471428571422,-10.13755901768,-24.6871552680343));
#175879=CARTESIAN_POINT('',(-6.01328571428579,-10.13755901768,-24.6871552680343));
#175880=CARTESIAN_POINT('',(-6.51328571428578,-10.13755901768,-24.6871552680343));
#175881=CARTESIAN_POINT('',(-6.01328571428581,-2.13755901768003,-24.6871552680343));
#175882=CARTESIAN_POINT('',(-6.01328571428582,-1.63755901768003,-24.6871552680343));
#175883=CARTESIAN_POINT('',(8.73471428571419,-2.13755901767997,-24.6871552680343));
#175884=CARTESIAN_POINT('',(9.23471428571419,-2.13755901767997,-24.6871552680343));
#175885=CARTESIAN_POINT('',(8.73471428571422,-10.63755901768,-24.6871552680343));
#175886=CARTESIAN_POINT('Origin',(9.2347142857142,-1.63755901767997,-18.3371552680343));
#175887=CARTESIAN_POINT('',(-6.01328571428581,-1.63755901768003,-24.1871552680343));
#175888=CARTESIAN_POINT('',(-6.01328571428579,-1.63755901768003,-18.8371552680343));
#175889=CARTESIAN_POINT('',(-6.01328571428579,-1.63755901768003,-18.3371552680343));
#175890=CARTESIAN_POINT('',(8.73471428571421,-1.63755901767997,-18.8371552680343));
#175891=CARTESIAN_POINT('',(9.2347142857142,-1.63755901767997,-18.8371552680343));
#175892=CARTESIAN_POINT('',(8.73471428571419,-1.63755901767997,-24.1871552680343));
#175893=CARTESIAN_POINT('',(8.73471428571421,-1.63755901767997,-18.3371552680343));
#175894=CARTESIAN_POINT('',(-6.51328571428581,-1.63755901768003,-24.1871552680343));
#175895=CARTESIAN_POINT('Origin',(7.23471428571418,6.08644098232002,-18.3371552680343));
#175896=CARTESIAN_POINT('',(-6.01328571428581,2.50533420113344,-18.3371552680343));
#175897=CARTESIAN_POINT('',(-0.93217893309929,7.58644098231999,-18.3371552680343));
#175898=CARTESIAN_POINT('',(2.40126767630743,10.9198875917267,-18.3371552680343));
#175899=CARTESIAN_POINT('',(3.65360750452764,7.58644098232,-18.3371552680343));
#175900=CARTESIAN_POINT('',(7.23471428571417,7.58644098232002,-18.3371552680343));
#175901=CARTESIAN_POINT('',(8.73471428571419,2.5053342011335,-18.3371552680343));
#175902=CARTESIAN_POINT('',(6.19416089512092,5.04588759172675,-18.3371552680343));
#175903=CARTESIAN_POINT('',(8.73471428571421,-1.13755901767997,-18.3371552680343));
#175904=CARTESIAN_POINT('',(8.73471428571418,6.08644098232002,-18.3371552680343));
#175905=CARTESIAN_POINT('',(-6.01328571428579,-1.13755901768003,-18.3371552680343));
#175906=CARTESIAN_POINT('',(-6.5132857142858,-1.13755901768003,-18.3371552680343));
#175907=CARTESIAN_POINT('',(-6.01328571428582,6.08644098231997,-18.3371552680343));
#175908=CARTESIAN_POINT('Origin',(9.23471428571423,-10.63755901768,-18.3371552680343));
#175909=CARTESIAN_POINT('',(8.73471428571424,-10.63755901768,-18.8371552680343));
#175910=CARTESIAN_POINT('',(-6.01328571428576,-10.63755901768,-18.8371552680343));
#175911=CARTESIAN_POINT('',(9.23471428571423,-10.63755901768,-18.8371552680343));
#175912=CARTESIAN_POINT('',(-6.01328571428578,-10.63755901768,-24.1871552680343));
#175913=CARTESIAN_POINT('',(-6.01328571428576,-10.63755901768,-18.3371552680343));
#175914=CARTESIAN_POINT('',(8.73471428571422,-10.63755901768,-24.1871552680343));
#175915=CARTESIAN_POINT('',(9.23471428571421,-10.63755901768,-24.1871552680343));
#175916=CARTESIAN_POINT('',(8.73471428571424,-10.63755901768,-18.3371552680343));
#175917=CARTESIAN_POINT('Origin',(7.23471428571427,-18.36155901768,-18.3371552680343));
#175918=CARTESIAN_POINT('',(-6.01328571428576,-11.13755901768,-18.3371552680343));
#175919=CARTESIAN_POINT('',(8.73471428571425,-11.13755901768,-18.3371552680343));
#175920=CARTESIAN_POINT('',(7.23471428571424,-11.13755901768,-18.3371552680343));
#175921=CARTESIAN_POINT('',(8.73471428571426,-14.7804522364934,-18.3371552680343));
#175922=CARTESIAN_POINT('',(8.73471428571426,-14.98755901768,-18.3371552680343));
#175923=CARTESIAN_POINT('',(3.65360750452773,-19.86155901768,-18.3371552680343));
#175924=CARTESIAN_POINT('',(3.507160895121,-20.0080056270867,-18.3371552680343));
#175925=CARTESIAN_POINT('',(-0.932178933099181,-19.86155901768,-18.3371552680343));
#175926=CARTESIAN_POINT('',(-1.13928571428573,-19.86155901768,-18.3371552680343));
#175927=CARTESIAN_POINT('',(-6.01328571428575,-14.7804522364935,-18.3371552680343));
#175928=CARTESIAN_POINT('',(-6.15973232369248,-14.6340056270868,-18.3371552680343));
#175929=CARTESIAN_POINT('',(-6.01328571428576,-10.63755901768,-18.3371552680343));
#175930=CARTESIAN_POINT('Origin',(9.23471428571431,-14.98755901768,-3.33715526803431));
#175931=CARTESIAN_POINT('',(4.007160895121,-20.2151124082733,-17.8371552680343));
#175932=CARTESIAN_POINT('',(9.08826767630753,-15.1340056270867,-17.8371552680343));
#175933=CARTESIAN_POINT('',(9.23471428571426,-14.98755901768,-17.8371552680343));
#175934=CARTESIAN_POINT('',(9.08826767630759,-15.1340056270867,-3.33715526803431));
#175935=CARTESIAN_POINT('',(9.08826767630759,-15.1340056270867,-3.33715526803431));
#175936=CARTESIAN_POINT('',(4.00716089512105,-20.2151124082733,-3.3371552680343));
#175937=CARTESIAN_POINT('',(9.23471428571431,-14.98755901768,-3.33715526803431));
#175938=CARTESIAN_POINT('',(4.00716089512105,-20.2151124082733,-3.3371552680343));
#175939=CARTESIAN_POINT('Origin',(7.23471428571432,-18.36155901768,-3.33715526803431));
#175940=CARTESIAN_POINT('',(7.23471428571433,-20.36155901768,-3.33715526803431));
#175941=CARTESIAN_POINT('',(3.65360750452778,-20.36155901768,-3.3371552680343));
#175942=CARTESIAN_POINT('',(7.23471428571433,-20.36155901768,-3.33715526803431));
#175943=CARTESIAN_POINT('Origin',(3.65360750452778,-19.86155901768,-3.3371552680343));
#175944=CARTESIAN_POINT('',(9.23471428571431,-14.7804522364934,-3.33715526803431));
#175945=CARTESIAN_POINT('Origin',(8.73471428571431,-14.7804522364934,-3.33715526803431));
#175946=CARTESIAN_POINT('',(9.23471428571432,-18.36155901768,-3.33715526803431));
#175947=CARTESIAN_POINT('',(9.23471428571431,-14.98755901768,-3.33715526803431));
#175948=CARTESIAN_POINT('Origin',(7.23471428571432,-18.36155901768,-3.33715526803431));
#175949=CARTESIAN_POINT('Origin',(-6.5132857142857,-14.98755901768,-3.33715526803426));
#175950=CARTESIAN_POINT('',(-6.36683910487902,-15.1340056270868,-17.8371552680343));
#175951=CARTESIAN_POINT('',(-1.28573232369245,-20.2151124082733,-17.8371552680343));
#175952=CARTESIAN_POINT('',(-1.13928571428572,-20.36155901768,-17.8371552680343));
#175953=CARTESIAN_POINT('',(-1.2857323236924,-20.2151124082733,-3.33715526803428));
#175954=CARTESIAN_POINT('',(-1.2857323236924,-20.2151124082733,-3.33715526803428));
#175955=CARTESIAN_POINT('',(-6.36683910487897,-15.1340056270868,-3.33715526803426));
#175956=CARTESIAN_POINT('',(-6.5132857142857,-14.98755901768,-3.33715526803426));
#175957=CARTESIAN_POINT('',(-6.36683910487897,-15.1340056270868,-3.33715526803426));
#175958=CARTESIAN_POINT('Origin',(-4.51328571428568,-18.36155901768,-3.33715526803427));
#175959=CARTESIAN_POINT('',(-4.51328571428567,-20.36155901768,-3.33715526803427));
#175960=CARTESIAN_POINT('',(-6.51328571428568,-18.36155901768,-3.33715526803426));
#175961=CARTESIAN_POINT('Origin',(-4.51328571428568,-18.36155901768,-3.33715526803427));
#175962=CARTESIAN_POINT('',(-6.5132857142857,-14.7804522364935,-3.33715526803426));
#175963=CARTESIAN_POINT('',(-6.5132857142857,-14.98755901768,-3.33715526803426));
#175964=CARTESIAN_POINT('Origin',(-6.0132857142857,-14.7804522364935,-3.33715526803426));
#175965=CARTESIAN_POINT('',(-0.932178933099124,-20.36155901768,-3.33715526803428));
#175966=CARTESIAN_POINT('Origin',(-0.932178933099126,-19.86155901768,-3.33715526803428));
#175967=CARTESIAN_POINT('',(-4.51328571428567,-20.36155901768,-3.33715526803427));
#175968=CARTESIAN_POINT('Origin',(9.23471428571425,2.71244098232004,-3.33715526803431));
#175969=CARTESIAN_POINT('',(9.08826767630752,2.85888759172677,-3.33715526803431));
#175970=CARTESIAN_POINT('',(4.00716089512097,7.93999437291328,-3.3371552680343));
#175971=CARTESIAN_POINT('',(9.23471428571425,2.71244098232004,-3.33715526803431));
#175972=CARTESIAN_POINT('',(9.08826767630747,2.85888759172677,-17.8371552680343));
#175973=CARTESIAN_POINT('',(9.08826767630752,2.85888759172677,-3.33715526803431));
#175974=CARTESIAN_POINT('',(4.00716089512092,7.93999437291328,-17.8371552680343));
#175975=CARTESIAN_POINT('',(9.2347142857142,2.71244098232004,-17.8371552680343));
#175976=CARTESIAN_POINT('',(4.00716089512097,7.93999437291328,-3.3371552680343));
#175977=CARTESIAN_POINT('Origin',(7.23471428571424,6.08644098232003,-3.33715526803431));
#175978=CARTESIAN_POINT('',(7.23471428571423,8.08644098232003,-3.33715526803431));
#175979=CARTESIAN_POINT('',(9.23471428571424,6.08644098232004,-3.33715526803431));
#175980=CARTESIAN_POINT('Origin',(7.23471428571424,6.08644098232003,-3.33715526803431));
#175981=CARTESIAN_POINT('',(9.23471428571425,2.5053342011335,-3.33715526803431));
#175982=CARTESIAN_POINT('',(9.23471428571425,2.71244098232004,-3.33715526803431));
#175983=CARTESIAN_POINT('Origin',(8.73471428571425,2.5053342011335,-3.33715526803431));
#175984=CARTESIAN_POINT('',(3.6536075045277,8.08644098232001,-3.3371552680343));
#175985=CARTESIAN_POINT('Origin',(3.6536075045277,7.58644098232,-3.3371552680343));
#175986=CARTESIAN_POINT('',(7.23471428571423,8.08644098232003,-3.33715526803431));
#175987=CARTESIAN_POINT('Origin',(-6.51328571428576,2.71244098231998,-3.33715526803426));
#175988=CARTESIAN_POINT('',(-1.28573232369251,7.93999437291326,-3.33715526803428));
#175989=CARTESIAN_POINT('',(-6.36683910487903,2.85888759172671,-3.33715526803426));
#175990=CARTESIAN_POINT('',(-6.51328571428576,2.71244098231998,-3.33715526803426));
#175991=CARTESIAN_POINT('',(-1.28573232369256,7.93999437291326,-17.8371552680343));
#175992=CARTESIAN_POINT('',(-1.28573232369251,7.93999437291326,-3.33715526803428));
#175993=CARTESIAN_POINT('',(-6.36683910487908,2.85888759172671,-17.8371552680343));
#175994=CARTESIAN_POINT('',(-6.51328571428581,2.71244098231998,-17.8371552680343));
#175995=CARTESIAN_POINT('',(-6.36683910487903,2.85888759172671,-3.33715526803426));
#175996=CARTESIAN_POINT('Origin',(-4.51328571428577,6.08644098231999,-3.33715526803427));
#175997=CARTESIAN_POINT('',(-6.51328571428577,6.08644098231998,-3.33715526803426));
#175998=CARTESIAN_POINT('',(-4.51328571428577,8.08644098231999,-3.33715526803427));
#175999=CARTESIAN_POINT('Origin',(-4.51328571428577,6.08644098231999,-3.33715526803427));
#176000=CARTESIAN_POINT('',(-0.932178933099241,8.08644098231999,-3.33715526803428));
#176001=CARTESIAN_POINT('',(-4.51328571428577,8.08644098231999,-3.33715526803427));
#176002=CARTESIAN_POINT('Origin',(-0.932178933099239,7.58644098231999,-3.33715526803428));
#176003=CARTESIAN_POINT('',(-6.51328571428576,2.50533420113344,-3.33715526803426));
#176004=CARTESIAN_POINT('Origin',(-6.01328571428576,2.50533420113344,-3.33715526803426));
#176005=CARTESIAN_POINT('',(-6.51328571428576,2.71244098231998,-3.33715526803426));
#176006=CARTESIAN_POINT('Origin',(-0.932178933099239,7.58644098231999,-3.33715526803428));
#176007=CARTESIAN_POINT('',(-0.932178933099292,8.08644098231999,-17.8371552680343));
#176008=CARTESIAN_POINT('Origin',(-0.93217893309929,7.58644098231999,-17.8371552680343));
#176009=CARTESIAN_POINT('',(-0.932178933099315,8.08644098231999,-24.6871552680343));
#176010=CARTESIAN_POINT('Origin',(-0.932178933099289,7.58644098231999,-17.8371552680343));
#176011=CARTESIAN_POINT('Origin',(-0.932178933099289,7.58644098231999,-17.8371552680343));
#176012=CARTESIAN_POINT('Origin',(-0.93217893309929,7.58644098231999,-17.8371552680343));
#176013=CARTESIAN_POINT('Origin',(3.65360750452763,7.58644098232,-24.6871552680343));
#176014=CARTESIAN_POINT('',(3.65360750452765,8.08644098232001,-17.8371552680343));
#176015=CARTESIAN_POINT('Origin',(3.65360750452765,7.58644098232,-17.8371552680343));
#176016=CARTESIAN_POINT('',(3.65360750452762,8.08644098232001,-24.6871552680343));
#176017=CARTESIAN_POINT('Origin',(7.23471428571417,7.58644098232002,-17.8371552680343));
#176018=CARTESIAN_POINT('',(-4.51328571428582,8.08644098231997,-17.8371552680343));
#176019=CARTESIAN_POINT('Origin',(3.65360750452765,7.58644098232,-17.8371552680343));
#176020=CARTESIAN_POINT('Origin',(-6.15973232369253,2.35888759172671,-17.8371552680343));
#176021=CARTESIAN_POINT('Origin',(-6.01328571428581,2.50533420113344,-17.8371552680343));
#176022=CARTESIAN_POINT('Origin',(-6.01328571428583,2.50533420113344,-24.6871552680343));
#176023=CARTESIAN_POINT('',(-6.5132857142858,2.50533420113344,-17.8371552680343));
#176024=CARTESIAN_POINT('Origin',(-6.01328571428581,2.50533420113344,-17.8371552680343));
#176025=CARTESIAN_POINT('',(-6.51328571428583,2.50533420113344,-24.6871552680343));
#176026=CARTESIAN_POINT('Origin',(3.65360750452765,7.58644098232,-17.8371552680343));
#176027=CARTESIAN_POINT('Origin',(3.65360750452765,7.58644098232,-17.8371552680343));
#176028=CARTESIAN_POINT('Origin',(-6.01328571428581,2.50533420113344,-17.8371552680343));
#176029=CARTESIAN_POINT('Origin',(-6.01328571428581,2.50533420113344,-17.8371552680343));
#176030=CARTESIAN_POINT('Origin',(8.73471428571425,2.5053342011335,-3.33715526803431));
#176031=CARTESIAN_POINT('',(9.23471428571419,2.5053342011335,-17.8371552680343));
#176032=CARTESIAN_POINT('',(9.23471428571417,2.5053342011335,-24.6871552680343));
#176033=CARTESIAN_POINT('Origin',(8.73471428571419,2.5053342011335,-17.8371552680343));
#176034=CARTESIAN_POINT('Origin',(8.88116089512093,2.35888759172676,-17.8371552680343));
#176035=CARTESIAN_POINT('Origin',(8.73471428571419,2.5053342011335,-17.8371552680343));
#176036=CARTESIAN_POINT('Origin',(-6.01328571428582,6.08644098231997,-17.8371552680343));
#176037=CARTESIAN_POINT('',(-6.51328571428579,-1.13755901768003,-17.8371552680343));
#176038=CARTESIAN_POINT('Origin',(-6.01328571428579,-1.13755901768003,-17.8371552680343));
#176039=CARTESIAN_POINT('',(-6.51328571428573,-18.36155901768,-17.8371552680343));
#176040=CARTESIAN_POINT('Origin',(8.73471428571419,2.5053342011335,-17.8371552680343));
#176041=CARTESIAN_POINT('Origin',(8.73471428571419,2.5053342011335,-17.8371552680343));
#176042=CARTESIAN_POINT('Origin',(-6.0132857142858,-1.13755901768003,-18.8371552680343));
#176043=CARTESIAN_POINT('',(-6.51328571428579,-2.13755901768003,-18.8371552680343));
#176044=CARTESIAN_POINT('Origin',(-6.5132857142858,-1.13755901768003,-18.8371552680343));
#176045=CARTESIAN_POINT('Origin',(-6.0132857142858,-1.13755901768003,-18.8371552680343));
#176046=CARTESIAN_POINT('Origin',(-6.01328571428579,-2.13755901768003,-18.8371552680343));
#176047=CARTESIAN_POINT('Origin',(8.73471428571418,6.08644098232002,-17.8371552680343));
#176048=CARTESIAN_POINT('',(9.23471428571421,-1.13755901767997,-17.8371552680343));
#176049=CARTESIAN_POINT('',(9.23471428571418,6.08644098232002,-17.8371552680343));
#176050=CARTESIAN_POINT('Origin',(8.73471428571421,-1.13755901767997,-17.8371552680343));
#176051=CARTESIAN_POINT('Origin',(7.2347142857142,-1.13755901767998,-18.8371552680343));
#176052=CARTESIAN_POINT('Origin',(8.7347142857142,-1.13755901767997,-18.8371552680343));
#176053=CARTESIAN_POINT('Origin',(-6.01328571428581,-2.13755901768002,-24.6871552680343));
#176054=CARTESIAN_POINT('',(-6.51328571428581,-2.13755901768003,-24.1871552680343));
#176055=CARTESIAN_POINT('Origin',(-6.01328571428581,-2.13755901768002,-24.1871552680343));
#176056=CARTESIAN_POINT('',(-6.51328571428581,-2.13755901768003,-24.6871552680343));
#176057=CARTESIAN_POINT('Origin',(8.7347142857142,-1.13755901767997,-18.8371552680343));
#176058=CARTESIAN_POINT('',(9.23471428571421,-2.13755901767997,-18.8371552680343));
#176059=CARTESIAN_POINT('Origin',(9.2347142857142,-1.13755901767997,-18.8371552680343));
#176060=CARTESIAN_POINT('Origin',(8.73471428571421,-2.13755901767997,-18.8371552680343));
#176061=CARTESIAN_POINT('Origin',(-6.01328571428581,-2.13755901768003,-24.1871552680343));
#176062=CARTESIAN_POINT('Origin',(-6.01328571428581,-2.13755901768003,-24.1871552680343));
#176063=CARTESIAN_POINT('Origin',(-6.01328571428581,-2.13755901768003,-24.1871552680343));
#176064=CARTESIAN_POINT('Origin',(8.73471428571421,-2.13755901767997,-18.3371552680343));
#176065=CARTESIAN_POINT('',(9.23471428571419,-2.13755901767997,-24.1871552680343));
#176066=CARTESIAN_POINT('',(9.23471428571419,-2.13755901767997,-24.6871552680343));
#176067=CARTESIAN_POINT('Origin',(8.73471428571419,-2.13755901767997,-24.1871552680343));
#176068=CARTESIAN_POINT('Origin',(9.23471428571418,-2.13755901767997,-24.1871552680343));
#176069=CARTESIAN_POINT('Origin',(8.73471428571419,-2.13755901767997,-24.1871552680343));
#176070=CARTESIAN_POINT('Origin',(-6.01328571428584,6.08644098231997,-24.1871552680343));
#176071=CARTESIAN_POINT('',(-6.51328571428578,-10.13755901768,-24.1871552680343));
#176072=CARTESIAN_POINT('Origin',(-6.01328571428578,-10.13755901768,-24.1871552680343));
#176073=CARTESIAN_POINT('',(-6.51328571428578,-10.63755901768,-24.1871552680343));
#176074=CARTESIAN_POINT('Origin',(-6.0132857142857,-14.7804522364935,-3.33715526803426));
#176075=CARTESIAN_POINT('',(-6.51328571428574,-14.7804522364935,-17.8371552680343));
#176076=CARTESIAN_POINT('',(-6.51328571428577,-14.7804522364935,-24.6871552680343));
#176077=CARTESIAN_POINT('Origin',(-6.01328571428574,-14.7804522364935,-17.8371552680343));
#176078=CARTESIAN_POINT('Origin',(8.73471428571419,-2.13755901767997,-24.1871552680343));
#176079=CARTESIAN_POINT('Origin',(8.73471428571419,-2.13755901767997,-24.1871552680343));
#176080=CARTESIAN_POINT('Origin',(-6.01328571428578,-10.13755901768,-24.1871552680343));
#176081=CARTESIAN_POINT('Origin',(-6.01328571428579,-10.13755901768,-24.1871552680343));
#176082=CARTESIAN_POINT('Origin',(-6.01328571428578,-10.13755901768,-24.1871552680343));
#176083=CARTESIAN_POINT('Origin',(-6.01328571428574,-14.7804522364935,-17.8371552680343));
#176084=CARTESIAN_POINT('Origin',(-6.01328571428574,-14.7804522364935,-17.8371552680343));
#176085=CARTESIAN_POINT('Origin',(-6.01328571428574,-14.7804522364935,-17.8371552680343));
#176086=CARTESIAN_POINT('Origin',(8.73471428571416,6.08644098232002,-24.1871552680343));
#176087=CARTESIAN_POINT('',(9.23471428571422,-10.13755901768,-24.1871552680343));
#176088=CARTESIAN_POINT('',(9.23471428571419,-1.63755901767997,-24.1871552680343));
#176089=CARTESIAN_POINT('Origin',(8.73471428571422,-10.13755901768,-24.1871552680343));
#176090=CARTESIAN_POINT('Origin',(9.23471428571421,-10.13755901768,-24.1871552680343));
#176091=CARTESIAN_POINT('Origin',(8.73471428571422,-10.13755901768,-24.1871552680343));
#176092=CARTESIAN_POINT('Origin',(-6.01328571428576,-10.13755901768,-18.3371552680343));
#176093=CARTESIAN_POINT('',(-6.51328571428576,-10.13755901768,-18.8371552680343));
#176094=CARTESIAN_POINT('Origin',(-6.01328571428576,-10.13755901768,-18.8371552680343));
#176095=CARTESIAN_POINT('',(-6.51328571428579,-10.13755901768,-24.6871552680343));
#176096=CARTESIAN_POINT('Origin',(-6.01328571428573,-18.36155901768,-17.8371552680343));
#176097=CARTESIAN_POINT('',(-6.51328571428576,-11.13755901768,-17.8371552680343));
#176098=CARTESIAN_POINT('',(-6.51328571428574,-14.98755901768,-17.8371552680343));
#176099=CARTESIAN_POINT('Origin',(-6.01328571428576,-11.13755901768,-17.8371552680343));
#176100=CARTESIAN_POINT('Origin',(-6.15973232369247,-14.6340056270868,-17.8371552680343));
#176101=CARTESIAN_POINT('Origin',(-0.932178933099178,-19.86155901768,-17.8371552680343));
#176102=CARTESIAN_POINT('Origin',(-0.9321789330992,-19.86155901768,-24.6871552680343));
#176103=CARTESIAN_POINT('',(-0.932178933099175,-20.36155901768,-17.8371552680343));
#176104=CARTESIAN_POINT('Origin',(-0.932178933099177,-19.86155901768,-17.8371552680343));
#176105=CARTESIAN_POINT('',(-0.932178933099199,-20.36155901768,-24.6871552680343));
#176106=CARTESIAN_POINT('Origin',(8.73471428571422,-10.13755901768,-24.1871552680343));
#176107=CARTESIAN_POINT('Origin',(8.73471428571422,-10.13755901768,-24.1871552680343));
#176108=CARTESIAN_POINT('Origin',(-6.01328571428576,-11.13755901768,-18.8371552680343));
#176109=CARTESIAN_POINT('Origin',(-6.51328571428576,-11.13755901768,-18.8371552680343));
#176110=CARTESIAN_POINT('Origin',(-6.01328571428576,-11.13755901768,-18.8371552680343));
#176111=CARTESIAN_POINT('Origin',(-0.932178933099178,-19.86155901768,-17.8371552680343));
#176112=CARTESIAN_POINT('Origin',(-0.93217893309918,-19.86155901768,-17.8371552680343));
#176113=CARTESIAN_POINT('Origin',(8.73471428571422,-10.13755901768,-24.6871552680343));
#176114=CARTESIAN_POINT('',(9.23471428571424,-10.13755901768,-18.8371552680343));
#176115=CARTESIAN_POINT('',(9.23471428571422,-10.13755901768,-24.6871552680343));
#176116=CARTESIAN_POINT('Origin',(8.73471428571424,-10.13755901768,-18.8371552680343));
#176117=CARTESIAN_POINT('Origin',(7.23471428571424,-11.13755901768,-18.8371552680343));
#176118=CARTESIAN_POINT('Origin',(8.73471428571424,-11.13755901768,-18.8371552680343));
#176119=CARTESIAN_POINT('Origin',(7.23471428571427,-19.86155901768,-17.8371552680343));
#176120=CARTESIAN_POINT('',(3.65360750452773,-20.36155901768,-17.8371552680343));
#176121=CARTESIAN_POINT('Origin',(3.65360750452773,-19.86155901768,-17.8371552680343));
#176122=CARTESIAN_POINT('',(3.86071428571428,-20.36155901768,-17.8371552680343));
#176123=CARTESIAN_POINT('Origin',(3.65360750452778,-19.86155901768,-3.3371552680343));
#176124=CARTESIAN_POINT('',(3.65360750452771,-20.36155901768,-24.6871552680343));
#176125=CARTESIAN_POINT('Origin',(3.65360750452773,-19.86155901768,-17.8371552680343));
#176126=CARTESIAN_POINT('Origin',(8.73471428571424,-11.13755901768,-18.8371552680343));
#176127=CARTESIAN_POINT('',(9.23471428571425,-11.13755901768,-17.8371552680343));
#176128=CARTESIAN_POINT('Origin',(9.23471428571424,-11.13755901768,-18.8371552680343));
#176129=CARTESIAN_POINT('Origin',(8.73471428571425,-11.13755901768,-17.8371552680343));
#176130=CARTESIAN_POINT('Origin',(3.65360750452773,-19.86155901768,-17.8371552680343));
#176131=CARTESIAN_POINT('Origin',(3.65360750452773,-19.86155901768,-17.8371552680343));
#176132=CARTESIAN_POINT('Origin',(8.73471428571427,-18.36155901768,-17.8371552680343));
#176133=CARTESIAN_POINT('',(9.23471428571426,-14.7804522364934,-17.8371552680343));
#176134=CARTESIAN_POINT('',(9.23471428571425,-10.63755901768,-17.8371552680343));
#176135=CARTESIAN_POINT('Origin',(8.73471428571426,-14.7804522364934,-17.8371552680343));
#176136=CARTESIAN_POINT('Origin',(8.88116089512099,-14.6340056270867,-17.8371552680343));
#176137=CARTESIAN_POINT('Origin',(8.73471428571426,-14.7804522364934,-17.8371552680343));
#176138=CARTESIAN_POINT('Origin',(8.73471428571426,-14.7804522364934,-17.8371552680343));
#176139=CARTESIAN_POINT('Origin',(8.73471428571426,-14.7804522364934,-17.8371552680343));
#176140=CARTESIAN_POINT('Origin',(8.73471428571424,-14.7804522364934,-24.6871552680343));
#176141=CARTESIAN_POINT('',(9.23471428571424,-14.7804522364934,-24.6871552680343));
#176142=CARTESIAN_POINT('Origin',(1.36071428571427,-6.13755901768,-5.12265020464595));
#176143=CARTESIAN_POINT('',(-2.13928571428569,-6.13755901768001,4.77684473196573));
#176144=CARTESIAN_POINT('Origin',(1.36071428571431,-6.13755901768,4.77684473196571));
#176145=CARTESIAN_POINT('',(-2.13928571428565,-6.13755901768001,16.7148447319657));
#176146=CARTESIAN_POINT('',(-2.13928571428573,-6.13755901768001,-5.12265020464594));
#176147=CARTESIAN_POINT('Origin',(1.36071428571435,-6.13755901768,16.7148447319657));
#176148=CARTESIAN_POINT('Origin',(1.36071428571435,-6.13755901768,16.7148447319657));
#176149=CARTESIAN_POINT('',(7.30610090765009,-6.44099794288984,16.1133630257435));
#176150=CARTESIAN_POINT('',(2.32591428571433,-0.70221900862188,16.5461137581718));
#176151=CARTESIAN_POINT('Ctrl Pts',(2.32591428571395,-0.702219008621832,
16.5461137581719));
#176152=CARTESIAN_POINT('Ctrl Pts',(2.94839879548424,-0.778250860042243,
16.5121372421331));
#176153=CARTESIAN_POINT('Ctrl Pts',(3.55358286364718,-0.95869623247599,
16.4774657005061));
#176154=CARTESIAN_POINT('Ctrl Pts',(4.71189302101701,-1.52970503210449,
16.4076257725423));
#176155=CARTESIAN_POINT('Ctrl Pts',(5.24526435517577,-1.92493334249327,
16.3747609019487));
#176156=CARTESIAN_POINT('Ctrl Pts',(6.21192264623837,-2.94054859977176,
16.303486853812));
#176157=CARTESIAN_POINT('Ctrl Pts',(6.61418904485493,-3.56685632119357,
16.264353775002));
#176158=CARTESIAN_POINT('Ctrl Pts',(7.02404799642959,-4.58962363152811,
16.2066893340945));
#176159=CARTESIAN_POINT('Ctrl Pts',(7.12744157549946,-4.93959463717517,
16.1878830834969));
#176160=CARTESIAN_POINT('Ctrl Pts',(7.27150768243014,-5.67521421542893,
16.1501506907905));
#176161=CARTESIAN_POINT('Ctrl Pts',(7.30705535510334,-6.05732698549869,
16.1319660525278));
#176162=CARTESIAN_POINT('Ctrl Pts',(7.30610090765008,-6.44099794289021,
16.1133630257435));
#176163=CARTESIAN_POINT('',(5.77930120455289,-2.14809954222548,16.1133630257435));
#176164=CARTESIAN_POINT('Origin',(1.36071428571435,-6.13755901768,16.1133630257436));
#176165=CARTESIAN_POINT('',(2.32591428571433,-0.317897121301993,16.1673291341596));
#176166=CARTESIAN_POINT('Ctrl Pts',(2.32591428571433,-0.317897121301991,
16.1673291341596));
#176167=CARTESIAN_POINT('Ctrl Pts',(2.98229060009206,-0.417626594150146,
16.1583206286194));
#176168=CARTESIAN_POINT('Ctrl Pts',(3.61721356942127,-0.62711115986031,
16.1490447301778));
#176169=CARTESIAN_POINT('Ctrl Pts',(4.49195004903516,-1.08986713203375,
16.1354024809011));
#176170=CARTESIAN_POINT('Ctrl Pts',(4.76677446356866,-1.26567638934149,
16.1309654206415));
#176171=CARTESIAN_POINT('Ctrl Pts',(5.29643901659774,-1.66968990744065,
16.1220884949801));
#176172=CARTESIAN_POINT('Ctrl Pts',(5.54832353490727,-1.89887156645597,
16.1177825533291));
#176173=CARTESIAN_POINT('Ctrl Pts',(5.77930120455289,-2.14809954222548,
16.1133630257435));
#176174=CARTESIAN_POINT('Ctrl Pts',(2.32591428571433,-0.70221900862188,
16.5461137581718));
#176175=CARTESIAN_POINT('Ctrl Pts',(2.32591428571433,-0.574047917401245,
16.4199169776006));
#176176=CARTESIAN_POINT('Ctrl Pts',(2.32591428571433,-0.445944745842489,
16.2936511904316));
#176177=CARTESIAN_POINT('Ctrl Pts',(2.32591428571433,-0.317897121301993,
16.1673291341596));
#176178=CARTESIAN_POINT('Origin',(1.36071428571431,-6.13755901768,6.30084473196571));
#176179=CARTESIAN_POINT('',(0.395514285714323,-0.263200650536827,15.4450756949929));
#176180=CARTESIAN_POINT('Ctrl Pts',(0.395514285714326,-0.263200650536839,
15.4450756949929));
#176181=CARTESIAN_POINT('Ctrl Pts',(-0.197109029646828,-0.360572991180193,
15.4578097915426));
#176182=CARTESIAN_POINT('Ctrl Pts',(-0.771587254256276,-0.54706141960413,
15.4709214711223));
#176183=CARTESIAN_POINT('Ctrl Pts',(-1.83944150409385,-1.08269472985618,
15.4968686504794));
#176184=CARTESIAN_POINT('Ctrl Pts',(-2.32763440807229,-1.42706492874405,
15.5095600848854));
#176185=CARTESIAN_POINT('Ctrl Pts',(-3.30826856127102,-2.366158154968,15.5371146973738));
#176186=CARTESIAN_POINT('Ctrl Pts',(-3.7530760173674,-2.99557398231303,
15.5532321687818));
#176187=CARTESIAN_POINT('Ctrl Pts',(-4.39298297111529,-4.41565505392498,
15.587134551586));
#176188=CARTESIAN_POINT('Ctrl Pts',(-4.57108537662776,-5.19746600520021,
15.6043475599801));
#176189=CARTESIAN_POINT('Ctrl Pts',(-4.60938641874423,-6.75441306155194,
15.6359900911589));
#176190=CARTESIAN_POINT('Ctrl Pts',(-4.48115721718035,-7.51422221332175,
15.6520619190894));
#176191=CARTESIAN_POINT('Ctrl Pts',(-3.93407538734124,-8.97212777633707,
15.6859517291955));
#176192=CARTESIAN_POINT('Ctrl Pts',(-3.50944023975054,-9.6519876576919,
15.7031680799761));
#176193=CARTESIAN_POINT('Ctrl Pts',(-2.43947176526211,-10.7830877777114,
15.7348404610148));
#176194=CARTESIAN_POINT('Ctrl Pts',(-1.81311548669002,-11.2315953136015,
15.7508643854217));
#176195=CARTESIAN_POINT('Ctrl Pts',(-0.397886527769426,-11.8800728687299,
15.7847405729352));
#176196=CARTESIAN_POINT('Ctrl Pts',(0.382229551816093,-12.0630754577685,
15.8019603180069));
#176197=CARTESIAN_POINT('Ctrl Pts',(1.93801672703806,-12.1115701762868,
15.8336644614827));
#176198=CARTESIAN_POINT('Ctrl Pts',(2.69831115171047,-11.9884536968878,
15.8496382720963));
#176199=CARTESIAN_POINT('Ctrl Pts',(4.15901115193344,-11.4515228931396,
15.8834997100533));
#176200=CARTESIAN_POINT('Ctrl Pts',(4.84127798188933,-11.0318810647514,
15.9007228739068));
#176201=CARTESIAN_POINT('Ctrl Pts',(5.97919293608067,-9.97050516789278,
15.9324607540076));
#176202=CARTESIAN_POINT('Ctrl Pts',(6.43192938496054,-9.34764341530744,
15.9483823220501));
#176203=CARTESIAN_POINT('Ctrl Pts',(7.09016898407343,-7.93798430885828,
15.982227803152));
#176204=CARTESIAN_POINT('Ctrl Pts',(7.27875095309691,-7.15983983023057,
15.9994543775088));
#176205=CARTESIAN_POINT('Ctrl Pts',(7.33887262377779,-5.60541409242695,
16.031228022247));
#176206=CARTESIAN_POINT('Ctrl Pts',(7.22158119137937,-4.84456470752637,
16.0470953360822));
#176207=CARTESIAN_POINT('Ctrl Pts',(6.70176698760667,-3.39620584475765,
16.0805658511943));
#176208=CARTESIAN_POINT('Ctrl Pts',(6.29934182190326,-2.72407848955576,
16.0974415523799));
#176209=CARTESIAN_POINT('Ctrl Pts',(5.77930120455291,-2.14809954222551,
16.1133630257435));
#176210=CARTESIAN_POINT('',(0.395514285714324,-0.263200650536827,15.5442944449928));
#176211=CARTESIAN_POINT('Ctrl Pts',(7.30610090765009,-6.44099794288984,
16.1133630257435));
#176212=CARTESIAN_POINT('Ctrl Pts',(7.27118128156485,-7.12519057778868,
16.0993071360391));
#176213=CARTESIAN_POINT('Ctrl Pts',(7.11842076558147,-7.79823000927599,
16.0844936240433));
#176214=CARTESIAN_POINT('Ctrl Pts',(6.59082704574394,-9.06236701008904,
16.0546645372775));
#176215=CARTESIAN_POINT('Ctrl Pts',(6.22002432426023,-9.64408323267645,
16.0398712879816));
#176216=CARTESIAN_POINT('Ctrl Pts',(5.24456488508521,-10.7132358824507,
16.0102327690941));
#176217=CARTESIAN_POINT('Ctrl Pts',(4.62716118379856,-11.1725836469103,
15.9944614050732));
#176218=CARTESIAN_POINT('Ctrl Pts',(3.22625969233348,-11.8460115963281,
15.9606655439926));
#176219=CARTESIAN_POINT('Ctrl Pts',(2.45127018621517,-12.0432689235802,
15.9434301481292));
#176220=CARTESIAN_POINT('Ctrl Pts',(0.899048994236316,-12.1215150545098,
15.9115498182591));
#176221=CARTESIAN_POINT('Ctrl Pts',(0.137331131550438,-12.0132912340252,
15.8958372237456));
#176222=CARTESIAN_POINT('Ctrl Pts',(-1.33129632786252,-11.5059064060683,
15.862062514091));
#176223=CARTESIAN_POINT('Ctrl Pts',(-2.02036725221158,-11.1008636194868,
15.8448241211112));
#176224=CARTESIAN_POINT('Ctrl Pts',(-3.19412958863683,-10.0500604831476,
15.8124531537117));
#176225=CARTESIAN_POINT('Ctrl Pts',(-3.66921920369396,-9.41689868864671,
15.796325713798));
#176226=CARTESIAN_POINT('Ctrl Pts',(-4.34055529215391,-8.01576463315248,
15.7625426060651));
#176227=CARTESIAN_POINT('Ctrl Pts',(-4.53539002225404,-7.2636642657984,
15.7457878924215));
#176228=CARTESIAN_POINT('Ctrl Pts',(-4.62870833629101,-5.71374671207635,
15.7138283066483));
#176229=CARTESIAN_POINT('Ctrl Pts',(-4.52110547800768,-4.93048726032337,
15.6977786132687));
#176230=CARTESIAN_POINT('Ctrl Pts',(-4.01314041863964,-3.4627821828366,
15.6640176252437));
#176231=CARTESIAN_POINT('Ctrl Pts',(-3.622434376532,-2.79076923906682,15.6472418852016));
#176232=CARTESIAN_POINT('Ctrl Pts',(-2.66738188666597,-1.70201558225329,
15.6173790824164));
#176233=CARTESIAN_POINT('Ctrl Pts',(-2.13632881532665,-1.2723446828687,
15.6036407281984));
#176234=CARTESIAN_POINT('Ctrl Pts',(-0.941963395233477,-0.604592164958921,
15.5740473472523));
#176235=CARTESIAN_POINT('Ctrl Pts',(-0.285540528002975,-0.375102932474,
15.5589287287423));
#176236=CARTESIAN_POINT('Ctrl Pts',(0.395514285714303,-0.263200650536843,
15.5442944449929));
#176237=CARTESIAN_POINT('',(0.395514285714291,-0.263200650536827,6.30084473196572));
#176238=CARTESIAN_POINT('Origin',(1.36071428571435,-6.13755901768,16.7148447319657));
#176239=CARTESIAN_POINT('',(0.39551428571433,-0.873675004535585,16.7148447319657));
#176240=CARTESIAN_POINT('',(2.32591428571433,-0.873675004535578,16.7148447319657));
#176241=CARTESIAN_POINT('Origin',(1.36071428571435,-6.13755901768,16.7148447319657));
#176242=CARTESIAN_POINT('',(0.395514285714326,-0.344003056874415,16.1930817133056));
#176243=CARTESIAN_POINT('Ctrl Pts',(0.395514285714326,-0.344003056874415,
16.1930817133056));
#176244=CARTESIAN_POINT('Ctrl Pts',(0.395514285714327,-0.520442438805895,
16.3671223599991));
#176245=CARTESIAN_POINT('Ctrl Pts',(0.395514285714329,-0.69698816867027,
16.5410553070005));
#176246=CARTESIAN_POINT('Ctrl Pts',(0.39551428571433,-0.873675004535585,
16.7148447319657));
#176247=CARTESIAN_POINT('',(4.76560647736277,-1.89799907218135,16.628918773934));
#176248=CARTESIAN_POINT('Ctrl Pts',(0.395514285714567,-0.34400305687386,
16.1930817133051));
#176249=CARTESIAN_POINT('Ctrl Pts',(-0.216013462858885,-0.454470079533085,
16.2015521463095));
#176250=CARTESIAN_POINT('Ctrl Pts',(-0.806057649511889,-0.661599114803162,
16.2102991722827));
#176251=CARTESIAN_POINT('Ctrl Pts',(-1.91369784585571,-1.26166552167464,
16.2279315892538));
#176252=CARTESIAN_POINT('Ctrl Pts',(-2.42068675966436,-1.65506144083332,
16.2365369305579));
#176253=CARTESIAN_POINT('Ctrl Pts',(-3.37827827837494,-2.6863838703099,
16.2550673062378));
#176254=CARTESIAN_POINT('Ctrl Pts',(-3.78522261617094,-3.35157891299536,
16.2659418964048));
#176255=CARTESIAN_POINT('Ctrl Pts',(-4.31568712856113,-4.80611781236047,
16.2879086070089));
#176256=CARTESIAN_POINT('Ctrl Pts',(-4.41116343770576,-5.523287546678,16.2978649888364));
#176257=CARTESIAN_POINT('Ctrl Pts',(-4.38538587249232,-6.92545391331522,
16.3163891679284));
#176258=CARTESIAN_POINT('Ctrl Pts',(-4.22107924394987,-7.67328768512055,
16.3271405876679));
#176259=CARTESIAN_POINT('Ctrl Pts',(-3.62939929510401,-9.01924980655521,
16.3482316845634));
#176260=CARTESIAN_POINT('Ctrl Pts',(-3.22380342022398,-9.61199764248532,
16.3583727675296));
#176261=CARTESIAN_POINT('Ctrl Pts',(-2.14152415139473,-10.6929709763143,
16.3788587742706));
#176262=CARTESIAN_POINT('Ctrl Pts',(-1.49626139349673,-11.0905278466564,
16.389544467324));
#176263=CARTESIAN_POINT('Ctrl Pts',(-0.210370501437621,-11.6175387335148,
16.4096951085375));
#176264=CARTESIAN_POINT('Ctrl Pts',(0.487846352662817,-11.7608362642727,
16.4199012751395));
#176265=CARTESIAN_POINT('Ctrl Pts',(1.90799528211365,-11.78339956998,16.4392567774476));
#176266=CARTESIAN_POINT('Ctrl Pts',(2.61145366964826,-11.6596924961442,
16.4492048913923));
#176267=CARTESIAN_POINT('Ctrl Pts',(3.9674354143323,-11.1444136111889,16.470444529848));
#176268=CARTESIAN_POINT('Ctrl Pts',(4.60049906443792,-10.7468937374191,
16.4813056896378));
#176269=CARTESIAN_POINT('Ctrl Pts',(5.65305802540841,-9.74997883424293,
16.5013673452041));
#176270=CARTESIAN_POINT('Ctrl Pts',(6.06724421181199,-9.1720870949994,16.5112882571913));
#176271=CARTESIAN_POINT('Ctrl Pts',(6.66818374658054,-7.8663396621806,16.5325609930724));
#176272=CARTESIAN_POINT('Ctrl Pts',(6.83933708872792,-7.14880548616404,
16.5434148032089));
#176273=CARTESIAN_POINT('Ctrl Pts',(6.87960677260822,-6.0605051618403,16.5587104371304));
#176274=CARTESIAN_POINT('Ctrl Pts',(6.85804697135161,-5.70205812588832,
16.5636251372809));
#176275=CARTESIAN_POINT('Ctrl Pts',(6.69154285276983,-4.6615540807446,16.5788922104581));
#176276=CARTESIAN_POINT('Ctrl Pts',(6.45221310385981,-4.00262401964034,
16.5893808053751));
#176277=CARTESIAN_POINT('Ctrl Pts',(5.75022622341094,-2.8265029691699,16.6097949420918));
#176278=CARTESIAN_POINT('Ctrl Pts',(5.29885550000042,-2.31368328844328,
16.6191097438926));
#176279=CARTESIAN_POINT('Ctrl Pts',(4.76560647736277,-1.89799907218135,
16.628918773934));
#176280=CARTESIAN_POINT('',(2.32591428571432,-0.786339686702723,16.628918773934));
#176281=CARTESIAN_POINT('Origin',(1.36071428571434,-6.13755901767999,16.628918773934));
#176282=CARTESIAN_POINT('Ctrl Pts',(2.32591428571433,-0.873675004535577,
16.7148447319657));
#176283=CARTESIAN_POINT('Ctrl Pts',(2.32591428571433,-0.830355117563782,
16.672235229059));
#176284=CARTESIAN_POINT('Ctrl Pts',(2.32591428571433,-0.786339686702841,
16.6289187739341));
#176285=CARTESIAN_POINT('Origin',(1.36071428571431,-6.13755901768,6.30084473196571));
#176286=CARTESIAN_POINT('',(0.395514285714321,-0.263200650536827,14.6513256949929));
#176287=CARTESIAN_POINT('',(2.32591428571432,-0.263200650536821,15.4049262689386));
#176288=CARTESIAN_POINT('Ctrl Pts',(0.395514285714325,-0.263200650536838,
14.6513256949929));
#176289=CARTESIAN_POINT('Ctrl Pts',(-0.223131357966604,-0.364848649852079,
14.6646189508478));
#176290=CARTESIAN_POINT('Ctrl Pts',(-0.821841508237758,-0.563584301535942,
14.6783201993178));
#176291=CARTESIAN_POINT('Ctrl Pts',(-1.92774841291105,-1.13671391667251,
14.7053454081772));
#176292=CARTESIAN_POINT('Ctrl Pts',(-2.42929467296193,-1.5052572399258,
14.7184678001475));
#176293=CARTESIAN_POINT('Ctrl Pts',(-3.40416888476672,-2.48770158692533,
14.7463570058026));
#176294=CARTESIAN_POINT('Ctrl Pts',(-3.83348616343099,-3.12993299198914,
14.7628553478605));
#176295=CARTESIAN_POINT('Ctrl Pts',(-4.43694578507959,-4.56930384564255,
14.7968420833424));
#176296=CARTESIAN_POINT('Ctrl Pts',(-4.59436464497393,-5.35702296302887,
14.8139690264678));
#176297=CARTESIAN_POINT('Ctrl Pts',(-4.59049452677102,-6.91763817040795,
14.8453984307804));
#176298=CARTESIAN_POINT('Ctrl Pts',(-4.44103396841755,-7.67544343708297,
14.861889800037));
#176299=CARTESIAN_POINT('Ctrl Pts',(-3.85196018071059,-9.1209801056989,
14.8958807001869));
#176300=CARTESIAN_POINT('Ctrl Pts',(-3.40700685944145,-9.79016421404167,
14.9130358415167));
#176301=CARTESIAN_POINT('Ctrl Pts',(-2.30201814120881,-10.8925197598213,
14.9444527939801));
#176302=CARTESIAN_POINT('Ctrl Pts',(-1.66113222304748,-11.3234692963153,
14.9609376690805));
#176303=CARTESIAN_POINT('Ctrl Pts',(-0.223118714198341,-11.9310589524631,
14.9949315138479));
#176304=CARTESIAN_POINT('Ctrl Pts',(0.56477884657649,-12.0906840176802,
15.012112997533));
#176305=CARTESIAN_POINT('Ctrl Pts',(2.15660807999297,-12.0906840176798,
15.0441381285686));
#176306=CARTESIAN_POINT('Ctrl Pts',(2.94451006189276,-11.9310746802402,
15.061319570135));
#176307=CARTESIAN_POINT('Ctrl Pts',(4.3825607944762,-11.3234692963152,15.0953142948509));
#176308=CARTESIAN_POINT('Ctrl Pts',(5.02344671263753,-10.8925197598213,
15.1117991699514));
#176309=CARTESIAN_POINT('Ctrl Pts',(6.12843543087017,-9.79016421404164,
15.1432161224147));
#176310=CARTESIAN_POINT('Ctrl Pts',(6.5733887521393,-9.12098010569884,15.1603712637445));
#176311=CARTESIAN_POINT('Ctrl Pts',(7.16246253984625,-7.67544343708292,
15.1943621638944));
#176312=CARTESIAN_POINT('Ctrl Pts',(7.31192309819971,-6.91763817040791,
15.2108535331511));
#176313=CARTESIAN_POINT('Ctrl Pts',(7.31579321640261,-5.35702296302884,
15.2422829374636));
#176314=CARTESIAN_POINT('Ctrl Pts',(7.15837435650827,-4.56930384564253,
15.259409880589));
#176315=CARTESIAN_POINT('Ctrl Pts',(6.55491473485966,-3.12993299198911,
15.2933966160709));
#176316=CARTESIAN_POINT('Ctrl Pts',(6.12559745619538,-2.4877015869253,15.3098949581288));
#176317=CARTESIAN_POINT('Ctrl Pts',(5.15072324439058,-1.50525723992577,
15.3377841637839));
#176318=CARTESIAN_POINT('Ctrl Pts',(4.64917698433968,-1.13671391667248,
15.3509065557543));
#176319=CARTESIAN_POINT('Ctrl Pts',(3.54327007966643,-0.563584301535946,
15.3779317646136));
#176320=CARTESIAN_POINT('Ctrl Pts',(2.94455992939528,-0.364848649852074,
15.3916330130836));
#176321=CARTESIAN_POINT('Ctrl Pts',(2.32591428571434,-0.263200650536833,
15.4049262689385));
#176322=CARTESIAN_POINT('',(2.32591428571432,-0.263200650536821,15.5041450189385));
#176323=CARTESIAN_POINT('',(2.32591428571429,-0.263200650536821,6.30084473196571));
#176324=CARTESIAN_POINT('',(0.395514285714321,-0.263200650536827,14.7505444449928));
#176325=CARTESIAN_POINT('Ctrl Pts',(2.32591428571432,-0.263200650536832,
15.5041450189385));
#176326=CARTESIAN_POINT('Ctrl Pts',(3.04894129015329,-0.381999270074213,
15.4886088504417));
#176327=CARTESIAN_POINT('Ctrl Pts',(3.74384882010953,-0.633266132741016,
15.4725345000579));
#176328=CARTESIAN_POINT('Ctrl Pts',(4.99566756817657,-1.36850800662321,
15.4412228361154));
#176329=CARTESIAN_POINT('Ctrl Pts',(5.54460121591198,-1.84200104407826,
15.4269458351961));
#176330=CARTESIAN_POINT('Ctrl Pts',(6.48110113995156,-3.00396998484664,
15.3957646593636));
#176331=CARTESIAN_POINT('Ctrl Pts',(6.84443609906209,-3.69491329478144,
15.3788361621237));
#176332=CARTESIAN_POINT('Ctrl Pts',(7.28732589362564,-5.17975060349773,
15.3452727940972));
#176333=CARTESIAN_POINT('Ctrl Pts',(7.36158999113662,-5.95977849278281,
15.3297568224638));
#176334=CARTESIAN_POINT('Ctrl Pts',(7.20690794770354,-7.50098189688499,
15.2974611874305));
#176335=CARTESIAN_POINT('Ctrl Pts',(6.98074441338246,-8.24756933343692,
15.280556312021));
#176336=CARTESIAN_POINT('Ctrl Pts',(6.25366859080519,-9.61646337008689,
15.2469573255934));
#176337=CARTESIAN_POINT('Ctrl Pts',(5.75817263191711,-10.2248721034393,
15.2313631944126));
#176338=CARTESIAN_POINT('Ctrl Pts',(4.55278295146883,-11.2240125717557,
15.1987864562226));
#176339=CARTESIAN_POINT('Ctrl Pts',(3.85183009689125,-11.6015897860404,
15.1815378970361));
#176340=CARTESIAN_POINT('Ctrl Pts',(2.3692207385337,-12.0538687246757,15.147941109042));
#176341=CARTESIAN_POINT('Ctrl Pts',(1.60479866662278,-12.1342428846991,
15.1326183210473));
#176342=CARTESIAN_POINT('Ctrl Pts',(0.060005943242756,-12.0001787167052,
15.1004222901153));
#176343=CARTESIAN_POINT('Ctrl Pts',(-0.704644703408292,-11.7763905301032,
15.0831738055468));
#176344=CARTESIAN_POINT('Ctrl Pts',(-2.07800478059566,-11.0564098306674,
15.0495440953484));
#176345=CARTESIAN_POINT('Ctrl Pts',(-2.67850832667884,-10.5765396424811,
15.0341618120918));
#176346=CARTESIAN_POINT('Ctrl Pts',(-3.68401613168084,-9.3954191788172,
15.0020202716987));
#176347=CARTESIAN_POINT('Ctrl Pts',(-4.0711143582239,-8.69845156986311,
14.9847725476936));
#176348=CARTESIAN_POINT('Ctrl Pts',(-4.54243061696723,-7.22055582982495,
14.9511119460426));
#176349=CARTESIAN_POINT('Ctrl Pts',(-4.63243966527493,-6.45707569838937,
14.9356689857572));
#176350=CARTESIAN_POINT('Ctrl Pts',(-4.51770773702151,-4.90959989613401,
14.9035800774447));
#176351=CARTESIAN_POINT('Ctrl Pts',(-4.30307442261441,-4.14126232286681,
14.8863337082425));
#176352=CARTESIAN_POINT('Ctrl Pts',(-3.59917885755671,-2.75826640924257,
14.8526441827722));
#176353=CARTESIAN_POINT('Ctrl Pts',(-3.12644571773652,-2.15189295041246,
14.8371399108792));
#176354=CARTESIAN_POINT('Ctrl Pts',(-2.13846503573349,-1.29019368528399,
14.810082447321));
#176355=CARTESIAN_POINT('Ctrl Pts',(-1.67670088286481,-0.988257920707846,
14.7982763386121));
#176356=CARTESIAN_POINT('Ctrl Pts',(-0.680253252291402,-0.517977551017804,
14.774310357332));
#176357=CARTESIAN_POINT('Ctrl Pts',(-0.149941435718079,-0.352823010873464,
14.7622650196653));
#176358=CARTESIAN_POINT('Ctrl Pts',(0.39551428571431,-0.263200650536841,
14.7505444449929));
#176359=CARTESIAN_POINT('',(0.395514285714291,-0.263200650536827,6.30084473196572));
#176360=CARTESIAN_POINT('Origin',(1.36071428571431,-6.13755901768,6.30084473196571));
#176361=CARTESIAN_POINT('',(0.395514285714318,-0.263200650536827,13.8575756949929));
#176362=CARTESIAN_POINT('',(2.32591428571432,-0.263200650536821,14.6111762689386));
#176363=CARTESIAN_POINT('Ctrl Pts',(0.395514285714324,-0.263200650536838,
13.8575756949929));
#176364=CARTESIAN_POINT('Ctrl Pts',(-0.223131357966614,-0.36484864985208,
13.8708689508478));
#176365=CARTESIAN_POINT('Ctrl Pts',(-0.821841508237777,-0.563584301535946,
13.8845701993178));
#176366=CARTESIAN_POINT('Ctrl Pts',(-1.92774841291109,-1.13671391667253,
13.9115954081772));
#176367=CARTESIAN_POINT('Ctrl Pts',(-2.42929467296198,-1.50525723992583,
13.9247178001475));
#176368=CARTESIAN_POINT('Ctrl Pts',(-3.40416888476676,-2.48770158692538,
13.9526070058026));
#176369=CARTESIAN_POINT('Ctrl Pts',(-3.83348616343103,-3.1299329919892,
13.9691053478605));
#176370=CARTESIAN_POINT('Ctrl Pts',(-4.43694578507961,-4.56930384564262,
14.0030920833424));
#176371=CARTESIAN_POINT('Ctrl Pts',(-4.59436464497395,-5.35702296302894,
14.0202190264678));
#176372=CARTESIAN_POINT('Ctrl Pts',(-4.59049452677101,-6.91763817040802,
14.0516484307804));
#176373=CARTESIAN_POINT('Ctrl Pts',(-4.44103396841754,-7.67544343708303,
14.068139800037));
#176374=CARTESIAN_POINT('Ctrl Pts',(-3.85196018071056,-9.12098010569895,
14.1021307001869));
#176375=CARTESIAN_POINT('Ctrl Pts',(-3.40700685944142,-9.79016421404173,
14.1192858415167));
#176376=CARTESIAN_POINT('Ctrl Pts',(-2.30201814120876,-10.8925197598214,
14.1507027939801));
#176377=CARTESIAN_POINT('Ctrl Pts',(-1.66113222304742,-11.3234692963153,
14.1671876690805));
#176378=CARTESIAN_POINT('Ctrl Pts',(-0.223118714199561,-11.9310589524626,
14.2011815138479));
#176379=CARTESIAN_POINT('Ctrl Pts',(0.56477884657562,-12.0906840176804,
14.2183629975331));
#176380=CARTESIAN_POINT('Ctrl Pts',(2.15660807999207,-12.0906840176796,
14.2503881285684));
#176381=CARTESIAN_POINT('Ctrl Pts',(2.9445100618915,-11.9310746802407,14.267569570135));
#176382=CARTESIAN_POINT('Ctrl Pts',(4.38256079447624,-11.3234692963152,
14.3015642948509));
#176383=CARTESIAN_POINT('Ctrl Pts',(5.02344671263757,-10.8925197598213,
14.3180491699514));
#176384=CARTESIAN_POINT('Ctrl Pts',(6.12843543087022,-9.79016421404157,
14.3494661224148));
#176385=CARTESIAN_POINT('Ctrl Pts',(6.57338875213935,-9.12098010569875,
14.3666212637445));
#176386=CARTESIAN_POINT('Ctrl Pts',(7.16246253984627,-7.67544343708283,
14.4006121638944));
#176387=CARTESIAN_POINT('Ctrl Pts',(7.31192309819972,-6.91763817040781,
14.4171035331511));
#176388=CARTESIAN_POINT('Ctrl Pts',(7.31579321640259,-5.35702296302873,
14.4485329374636));
#176389=CARTESIAN_POINT('Ctrl Pts',(7.15837435650824,-4.56930384564241,
14.465659880589));
#176390=CARTESIAN_POINT('Ctrl Pts',(6.5549147348596,-3.12993299198902,14.4996466160709));
#176391=CARTESIAN_POINT('Ctrl Pts',(6.12559745619531,-2.48770158692522,
14.5161449581288));
#176392=CARTESIAN_POINT('Ctrl Pts',(5.15072324439051,-1.50525723992572,
14.5440341637839));
#176393=CARTESIAN_POINT('Ctrl Pts',(4.64917698433961,-1.13671391667244,
14.5571565557543));
#176394=CARTESIAN_POINT('Ctrl Pts',(3.5432700796664,-0.563584301535946,
14.5841817646136));
#176395=CARTESIAN_POINT('Ctrl Pts',(2.94455992939493,-0.364848649851978,
14.5978830130836));
#176396=CARTESIAN_POINT('Ctrl Pts',(2.32591428571399,-0.263200650536777,
14.6111762689386));
#176397=CARTESIAN_POINT('',(2.32591428571432,-0.263200650536821,14.7103950189385));
#176398=CARTESIAN_POINT('',(2.32591428571429,-0.263200650536821,6.30084473196571));
#176399=CARTESIAN_POINT('',(0.395514285714318,-0.263200650536827,13.9567944449928));
#176400=CARTESIAN_POINT('Ctrl Pts',(2.32591428571432,-0.263200650536833,
14.7103950189385));
#176401=CARTESIAN_POINT('Ctrl Pts',(3.04894129016147,-0.381999270075558,
14.6948588504416));
#176402=CARTESIAN_POINT('Ctrl Pts',(3.74384882012519,-0.633266132746696,
14.6787845000575));
#176403=CARTESIAN_POINT('Ctrl Pts',(4.99566756820324,-1.36850800664233,
14.6474728361147));
#176404=CARTESIAN_POINT('Ctrl Pts',(5.54460121594196,-1.84200104410612,
14.6331958351953));
#176405=CARTESIAN_POINT('Ctrl Pts',(6.4811011399775,-3.00396998488888,14.6020146593626));
#176406=CARTESIAN_POINT('Ctrl Pts',(6.84443609908259,-3.69491329482727,
14.5850861621226));
#176407=CARTESIAN_POINT('Ctrl Pts',(7.2873258936334,-5.17975060354674,14.5515227940962));
#176408=CARTESIAN_POINT('Ctrl Pts',(7.36158999113789,-5.95977849283117,
14.5360068224628));
#176409=CARTESIAN_POINT('Ctrl Pts',(7.20690794769277,-7.50098189693153,
14.5037111874295));
#176410=CARTESIAN_POINT('Ctrl Pts',(6.98074441336553,-8.24756933348225,
14.48680631202));
#176411=CARTESIAN_POINT('Ctrl Pts',(6.25366859077737,-9.61646337012576,
14.4532073255924));
#176412=CARTESIAN_POINT('Ctrl Pts',(5.75817263188529,-10.2248721034733,
14.4376131944117));
#176413=CARTESIAN_POINT('Ctrl Pts',(4.55278295143085,-11.2240125717795,
14.4050364562217));
#176414=CARTESIAN_POINT('Ctrl Pts',(3.85183009685103,-11.6015897860586,
14.3877878970351));
#176415=CARTESIAN_POINT('Ctrl Pts',(2.36922073849083,-12.053868724683,14.3541911090411));
#176416=CARTESIAN_POINT('Ctrl Pts',(1.60479866657936,-12.1342428847009,
14.3388683210464));
#176417=CARTESIAN_POINT('Ctrl Pts',(0.0600059432009283,-12.0001787166958,
14.3066722901144));
#176418=CARTESIAN_POINT('Ctrl Pts',(-0.704644703447956,-11.7763905300886,
14.2894238055459));
#176419=CARTESIAN_POINT('Ctrl Pts',(-2.07800478062977,-11.0564098306436,
14.2557940953476));
#176420=CARTESIAN_POINT('Ctrl Pts',(-2.67850832670956,-10.5765396424531,
14.240411812091));
#176421=CARTESIAN_POINT('Ctrl Pts',(-3.68401613170301,-9.39541917878277,
14.2082702716978));
#176422=CARTESIAN_POINT('Ctrl Pts',(-4.07111435824107,-8.69845156982655,
14.1910225476927));
#176423=CARTESIAN_POINT('Ctrl Pts',(-4.5424306169744,-7.22055582978587,
14.1573619460417));
#176424=CARTESIAN_POINT('Ctrl Pts',(-4.63243966527704,-6.4570756983498,
14.1419189857564));
#176425=CARTESIAN_POINT('Ctrl Pts',(-4.51770773701347,-4.90959989609582,
14.1098300774439));
#176426=CARTESIAN_POINT('Ctrl Pts',(-4.30307442260156,-4.14126232283053,
14.0925837082416));
#176427=CARTESIAN_POINT('Ctrl Pts',(-3.59917885753541,-2.75826640921133,
14.0588941827713));
#176428=CARTESIAN_POINT('Ctrl Pts',(-3.1264457177115,-2.1518929503843,14.0433899108785));
#176429=CARTESIAN_POINT('Ctrl Pts',(-2.13846503570774,-1.29019368526608,
14.0163324473203));
#176430=CARTESIAN_POINT('Ctrl Pts',(-1.67670088284277,-0.988257920695491,
14.0045263386116));
#176431=CARTESIAN_POINT('Ctrl Pts',(-0.680253252279154,-0.517977551013983,
13.9805603573317));
#176432=CARTESIAN_POINT('Ctrl Pts',(-0.149941435711763,-0.352823010872426,
13.9685150196652));
#176433=CARTESIAN_POINT('Ctrl Pts',(0.395514285714309,-0.263200650536842,
13.9567944449929));
#176434=CARTESIAN_POINT('',(0.395514285714291,-0.263200650536827,6.30084473196572));
#176435=CARTESIAN_POINT('Origin',(1.36071428571431,-6.13755901768,6.30084473196571));
#176436=CARTESIAN_POINT('',(0.395514285714315,-0.263200650536827,13.0638256949929));
#176437=CARTESIAN_POINT('',(2.32591428571432,-0.263200650536821,13.8174262689386));
#176438=CARTESIAN_POINT('Ctrl Pts',(0.395514285714314,-0.263200650536839,
13.0638256949929));
#176439=CARTESIAN_POINT('Ctrl Pts',(-0.223131357966605,-0.364848649852078,
13.0771189508478));
#176440=CARTESIAN_POINT('Ctrl Pts',(-0.821841508237741,-0.563584301535943,
13.0908201993178));
#176441=CARTESIAN_POINT('Ctrl Pts',(-1.92774841291098,-1.13671391667247,
13.1178454081772));
#176442=CARTESIAN_POINT('Ctrl Pts',(-2.42929467296185,-1.50525723992573,
13.1309678001475));
#176443=CARTESIAN_POINT('Ctrl Pts',(-3.40416888476664,-2.48770158692523,
13.1588570058026));
#176444=CARTESIAN_POINT('Ctrl Pts',(-3.83348616343093,-3.12993299198904,
13.1753553478605));
#176445=CARTESIAN_POINT('Ctrl Pts',(-4.43694578507956,-4.56930384564243,
13.2093420833424));
#176446=CARTESIAN_POINT('Ctrl Pts',(-4.59436464497392,-5.35702296302876,
13.2264690264678));
#176447=CARTESIAN_POINT('Ctrl Pts',(-4.59049452677103,-6.91763817040785,
13.2578984307804));
#176448=CARTESIAN_POINT('Ctrl Pts',(-4.44103396841758,-7.67544343708287,
13.274389800037));
#176449=CARTESIAN_POINT('Ctrl Pts',(-3.85196018071064,-9.1209801056988,
13.3083807001869));
#176450=CARTESIAN_POINT('Ctrl Pts',(-3.40700685944151,-9.79016421404161,
13.3255358415167));
#176451=CARTESIAN_POINT('Ctrl Pts',(-2.30201814120887,-10.8925197598213,
13.3569527939801));
#176452=CARTESIAN_POINT('Ctrl Pts',(-1.66113222304754,-11.3234692963152,
13.3734376690805));
#176453=CARTESIAN_POINT('Ctrl Pts',(-0.22311871419493,-11.9310589524646,
13.407431513848));
#176454=CARTESIAN_POINT('Ctrl Pts',(0.564778846578964,-12.0906840176796,
13.4246129975327));
#176455=CARTESIAN_POINT('Ctrl Pts',(2.15660807999546,-12.0906840176804,
13.456638128569));
#176456=CARTESIAN_POINT('Ctrl Pts',(2.94451006189622,-11.9310746802387,
13.4738195701351));
#176457=CARTESIAN_POINT('Ctrl Pts',(4.38256079447621,-11.3234692963152,
13.5078142948509));
#176458=CARTESIAN_POINT('Ctrl Pts',(5.02344671263755,-10.8925197598213,
13.5242991699514));
#176459=CARTESIAN_POINT('Ctrl Pts',(6.12843543087019,-9.79016421404161,
13.5557161224148));
#176460=CARTESIAN_POINT('Ctrl Pts',(6.57338875213931,-9.1209801056988,13.5728712637445));
#176461=CARTESIAN_POINT('Ctrl Pts',(7.16246253984625,-7.6754434370829,13.6068621638944));
#176462=CARTESIAN_POINT('Ctrl Pts',(7.3119230981997,-6.9176381704079,13.6233535331511));
#176463=CARTESIAN_POINT('Ctrl Pts',(7.31579321640261,-5.35702296302882,
13.6547829374636));
#176464=CARTESIAN_POINT('Ctrl Pts',(7.15837435650825,-4.56930384564248,
13.671909880589));
#176465=CARTESIAN_POINT('Ctrl Pts',(6.55491473485963,-3.12993299198908,
13.7058966160709));
#176466=CARTESIAN_POINT('Ctrl Pts',(6.12559745619535,-2.48770158692527,
13.7223949581288));
#176467=CARTESIAN_POINT('Ctrl Pts',(5.15072324439055,-1.50525723992575,
13.7502841637839));
#176468=CARTESIAN_POINT('Ctrl Pts',(4.64917698433964,-1.13671391667246,
13.7634065557543));
#176469=CARTESIAN_POINT('Ctrl Pts',(3.54327007966642,-0.563584301535955,
13.7904317646136));
#176470=CARTESIAN_POINT('Ctrl Pts',(2.94455992939493,-0.36484864985198,
13.8041330130836));
#176471=CARTESIAN_POINT('Ctrl Pts',(2.32591428571399,-0.263200650536777,
13.8174262689386));
#176472=CARTESIAN_POINT('',(2.32591428571432,-0.263200650536821,13.9166450189385));
#176473=CARTESIAN_POINT('',(2.32591428571429,-0.263200650536821,6.30084473196571));
#176474=CARTESIAN_POINT('',(0.395514285714315,-0.263200650536827,13.1630444449928));
#176475=CARTESIAN_POINT('Ctrl Pts',(2.32591428571393,-0.263200650536768,
13.9166450189386));
#176476=CARTESIAN_POINT('Ctrl Pts',(3.04894129014685,-0.381999270073107,
13.9011088504419));
#176477=CARTESIAN_POINT('Ctrl Pts',(3.74384882009796,-0.633266132736815,
13.8850345000581));
#176478=CARTESIAN_POINT('Ctrl Pts',(4.99566756815688,-1.36850800660909,
13.8537228361159));
#176479=CARTESIAN_POINT('Ctrl Pts',(5.54460121588984,-1.84200104405768,
13.8394458351967));
#176480=CARTESIAN_POINT('Ctrl Pts',(6.4811011399324,-3.00396998481544,13.8082646593644));
#176481=CARTESIAN_POINT('Ctrl Pts',(6.84443609904695,-3.6949132947476,13.7913361621245));
#176482=CARTESIAN_POINT('Ctrl Pts',(7.2873258936199,-5.17975060346151,13.757772794098));
#176483=CARTESIAN_POINT('Ctrl Pts',(7.36158999113568,-5.95977849274707,
13.7422568224645));
#176484=CARTESIAN_POINT('Ctrl Pts',(7.20690794771151,-7.50098189685059,
13.7099611874313));
#176485=CARTESIAN_POINT('Ctrl Pts',(6.98074441339498,-8.24756933340342,
13.6930563120218));
#176486=CARTESIAN_POINT('Ctrl Pts',(6.25366859082576,-9.61646337005817,
13.6594573255942));
#176487=CARTESIAN_POINT('Ctrl Pts',(5.75817263194063,-10.2248721034141,
13.6438631944133));
#176488=CARTESIAN_POINT('Ctrl Pts',(4.55278295149689,-11.2240125717382,
13.6112864562233));
#176489=CARTESIAN_POINT('Ctrl Pts',(3.85183009692097,-11.6015897860269,
13.5940378970368));
#176490=CARTESIAN_POINT('Ctrl Pts',(2.36922073856546,-12.0538687246702,
13.5604411090427));
#176491=CARTESIAN_POINT('Ctrl Pts',(1.60479866665493,-12.1342428846978,
13.5451183210479));
#176492=CARTESIAN_POINT('Ctrl Pts',(0.0600059432737197,-12.0001787167121,
13.512922290116));
#176493=CARTESIAN_POINT('Ctrl Pts',(-0.704644703378931,-11.776390530114,
13.4956738055475));
#176494=CARTESIAN_POINT('Ctrl Pts',(-2.07800478057042,-11.0564098306851,
13.4620440953491));
#176495=CARTESIAN_POINT('Ctrl Pts',(-2.6785083266561,-10.5765396425018,
13.4466618120924));
#176496=CARTESIAN_POINT('Ctrl Pts',(-3.68401613166445,-9.3954191788427,
13.4145202716993));
#176497=CARTESIAN_POINT('Ctrl Pts',(-4.0711143582112,-8.69845156989017,
13.3972725476942));
#176498=CARTESIAN_POINT('Ctrl Pts',(-4.54243061696194,-7.22055582985385,
13.3636119460432));
#176499=CARTESIAN_POINT('Ctrl Pts',(-4.63243966527339,-6.45707569841862,
13.3481689857578));
#176500=CARTESIAN_POINT('Ctrl Pts',(-4.51770773702746,-4.90959989616223,
13.3160800774453));
#176501=CARTESIAN_POINT('Ctrl Pts',(-4.30307442262392,-4.14126232289362,
13.2988337082431));
#176502=CARTESIAN_POINT('Ctrl Pts',(-3.59917885757247,-2.75826640926568,
13.2651441827727));
#176503=CARTESIAN_POINT('Ctrl Pts',(-3.12644571775505,-2.15189295043329,
13.2496399108798));
#176504=CARTESIAN_POINT('Ctrl Pts',(-2.13846503575256,-1.29019368529724,
13.2225824473215));
#176505=CARTESIAN_POINT('Ctrl Pts',(-1.67670088288113,-0.98825792071699,
13.2107763386125));
#176506=CARTESIAN_POINT('Ctrl Pts',(-0.680253252300483,-0.517977551020632,
13.1868103573322));
#176507=CARTESIAN_POINT('Ctrl Pts',(-0.149941435722761,-0.352823010874233,
13.1747650196654));
#176508=CARTESIAN_POINT('Ctrl Pts',(0.395514285714306,-0.263200650536841,
13.1630444449929));
#176509=CARTESIAN_POINT('',(0.395514285714291,-0.263200650536827,6.30084473196572));
#176510=CARTESIAN_POINT('Origin',(1.36071428571431,-6.13755901768,6.30084473196571));
#176511=CARTESIAN_POINT('',(0.395514285714312,-0.263200650536827,12.2700756949929));
#176512=CARTESIAN_POINT('',(2.32591428571431,-0.263200650536821,13.0236762689386));
#176513=CARTESIAN_POINT('Ctrl Pts',(0.395514285714313,-0.263200650536839,
12.2700756949929));
#176514=CARTESIAN_POINT('Ctrl Pts',(-0.223131357965965,-0.364848649851973,
12.2833689508478));
#176515=CARTESIAN_POINT('Ctrl Pts',(-0.821841508236704,-0.563584301535081,
12.2970701993179));
#176516=CARTESIAN_POINT('Ctrl Pts',(-1.92774841291151,-1.1367139166725,
12.3240954081773));
#176517=CARTESIAN_POINT('Ctrl Pts',(-2.42929467296248,-1.50525723992591,
12.3372178001477));
#176518=CARTESIAN_POINT('Ctrl Pts',(-3.40416888476725,-2.48770158692561,
12.3651070058028));
#176519=CARTESIAN_POINT('Ctrl Pts',(-3.83348616343147,-3.12993299198947,
12.3816053478607));
#176520=CARTESIAN_POINT('Ctrl Pts',(-4.43694578507995,-4.56930384564291,
12.4155920833426));
#176521=CARTESIAN_POINT('Ctrl Pts',(-4.59436464497423,-5.35702296302925,
12.432719026468));
#176522=CARTESIAN_POINT('Ctrl Pts',(-4.59049452677123,-6.9176381704083,
12.4641484307805));
#176523=CARTESIAN_POINT('Ctrl Pts',(-4.44103396841772,-7.67544343708333,
12.4806398000372));
#176524=CARTESIAN_POINT('Ctrl Pts',(-3.8519601807107,-9.1209801056992,12.5146307001871));
#176525=CARTESIAN_POINT('Ctrl Pts',(-3.40700685944154,-9.79016421404198,
12.5317858415168));
#176526=CARTESIAN_POINT('Ctrl Pts',(-2.30201814120887,-10.8925197598216,
12.5632027939802));
#176527=CARTESIAN_POINT('Ctrl Pts',(-1.66113222304752,-11.3234692963155,
12.5796876690806));
#176528=CARTESIAN_POINT('Ctrl Pts',(-0.22311871419662,-11.9310589524641,
12.6136815138481));
#176529=CARTESIAN_POINT('Ctrl Pts',(0.564778846577613,-12.0906840176801,
12.630862997533));
#176530=CARTESIAN_POINT('Ctrl Pts',(2.15660807999401,-12.0906840176799,
12.6628881285687));
#176531=CARTESIAN_POINT('Ctrl Pts',(2.94451006189435,-11.9310746802393,
12.6800695701349));
#176532=CARTESIAN_POINT('Ctrl Pts',(4.38256079447616,-11.323469296315,12.7140642948508));
#176533=CARTESIAN_POINT('Ctrl Pts',(5.02344671263746,-10.8925197598211,
12.7305491699512));
#176534=CARTESIAN_POINT('Ctrl Pts',(6.12843543087011,-9.79016421404136,
12.7619661224146));
#176535=CARTESIAN_POINT('Ctrl Pts',(6.57338875213921,-9.12098010569854,
12.7791212637444));
#176536=CARTESIAN_POINT('Ctrl Pts',(7.16246253984611,-7.67544343708257,
12.8131121638943));
#176537=CARTESIAN_POINT('Ctrl Pts',(7.31192309819952,-6.91763817040756,
12.829603533151));
#176538=CARTESIAN_POINT('Ctrl Pts',(7.31579321640234,-5.35702296302846,
12.8610329374635));
#176539=CARTESIAN_POINT('Ctrl Pts',(7.15837435650793,-4.56930384564215,
12.8781598805889));
#176540=CARTESIAN_POINT('Ctrl Pts',(6.5549147348592,-3.12993299198877,12.9121466160708));
#176541=CARTESIAN_POINT('Ctrl Pts',(6.12559745619488,-2.48770158692502,
12.9286449581287));
#176542=CARTESIAN_POINT('Ctrl Pts',(5.15072324439006,-1.50525723992565,
12.9565341637838));
#176543=CARTESIAN_POINT('Ctrl Pts',(4.64917698433924,-1.13671391667248,
12.9696565557542));
#176544=CARTESIAN_POINT('Ctrl Pts',(3.54327007966738,-0.56358430153673,
12.9966817646135));
#176545=CARTESIAN_POINT('Ctrl Pts',(2.94455992939552,-0.364848649852077,
13.0103830130836));
#176546=CARTESIAN_POINT('Ctrl Pts',(2.32591428571398,-0.263200650536777,
13.0236762689386));
#176547=CARTESIAN_POINT('',(2.32591428571431,-0.263200650536821,13.1228950189385));
#176548=CARTESIAN_POINT('',(2.32591428571429,-0.263200650536821,6.30084473196571));
#176549=CARTESIAN_POINT('',(0.395514285714313,-0.263200650536827,12.3692944449928));
#176550=CARTESIAN_POINT('Ctrl Pts',(2.32591428571393,-0.263200650536768,
13.1228950189386));
#176551=CARTESIAN_POINT('Ctrl Pts',(3.0489412901355,-0.381999270071242,
13.1073588504421));
#176552=CARTESIAN_POINT('Ctrl Pts',(3.74384882007624,-0.633266132728946,
13.0912845000586));
#176553=CARTESIAN_POINT('Ctrl Pts',(4.99566756811982,-1.36850800658254,
13.0599728361169));
#176554=CARTESIAN_POINT('Ctrl Pts',(5.54460121584816,-1.84200104401897,
13.0456958351978));
#176555=CARTESIAN_POINT('Ctrl Pts',(6.48110113989633,-3.00396998475673,
13.0145146593659));
#176556=CARTESIAN_POINT('Ctrl Pts',(6.84443609901844,-3.69491329468388,
12.9975861621261));
#176557=CARTESIAN_POINT('Ctrl Pts',(7.28732589360911,-5.17975060339336,
12.9640227940994));
#176558=CARTESIAN_POINT('Ctrl Pts',(7.3615899911339,-5.9597784926798,12.9485068224659));
#176559=CARTESIAN_POINT('Ctrl Pts',(7.20690794772648,-7.50098189678587,
12.9162111874327));
#176560=CARTESIAN_POINT('Ctrl Pts',(6.98074441341852,-8.24756933334039,
12.8993063120233));
#176561=CARTESIAN_POINT('Ctrl Pts',(6.25366859086444,-9.61646337000414,
12.8657073255956));
#176562=CARTESIAN_POINT('Ctrl Pts',(5.75817263198486,-10.2248721033669,
12.8501131944146));
#176563=CARTESIAN_POINT('Ctrl Pts',(4.55278295154968,-11.2240125717052,
12.8175364562247));
#176564=CARTESIAN_POINT('Ctrl Pts',(3.8518300969769,-11.6015897860015,12.8002878970381));
#176565=CARTESIAN_POINT('Ctrl Pts',(2.36922073862509,-12.0538687246601,
12.766691109044));
#176566=CARTESIAN_POINT('Ctrl Pts',(1.60479866671531,-12.1342428846953,
12.7513683210491));
#176567=CARTESIAN_POINT('Ctrl Pts',(0.0600059433319168,-12.0001787167251,
12.7191722901173));
#176568=CARTESIAN_POINT('Ctrl Pts',(-0.704644703323717,-11.7763905301343,
12.7019238055488));
#176569=CARTESIAN_POINT('Ctrl Pts',(-2.07800478052294,-11.0564098307183,
12.6682940953503));
#176570=CARTESIAN_POINT('Ctrl Pts',(-2.67850832661333,-10.5765396425407,
12.6529118120936));
#176571=CARTESIAN_POINT('Ctrl Pts',(-3.6840161316336,-9.39541917889065,
12.6207702717006));
#176572=CARTESIAN_POINT('Ctrl Pts',(-4.07111435818731,-8.69845156994109,
12.6035225476954));
#176573=CARTESIAN_POINT('Ctrl Pts',(-4.54243061695198,-7.22055582990827,
12.5698619460444));
#176574=CARTESIAN_POINT('Ctrl Pts',(-4.63243966527047,-6.45707569847374,
12.5544189857589));
#176575=CARTESIAN_POINT('Ctrl Pts',(-4.51770773703868,-4.90959989621544,
12.5223300774465));
#176576=CARTESIAN_POINT('Ctrl Pts',(-4.30307442264184,-4.14126232294418,
12.5050837082442));
#176577=CARTESIAN_POINT('Ctrl Pts',(-3.59917885760217,-2.75826640930923,
12.4713941827739));
#176578=CARTESIAN_POINT('Ctrl Pts',(-3.12644571778996,-2.15189295047256,
12.4558899108808));
#176579=CARTESIAN_POINT('Ctrl Pts',(-2.13846503578847,-1.29019368532221,
12.4288324473224));
#176580=CARTESIAN_POINT('Ctrl Pts',(-1.67670088291184,-0.988257920734201,
12.4170263386133));
#176581=CARTESIAN_POINT('Ctrl Pts',(-0.680253252317567,-0.517977551025959,
12.3930603573326));
#176582=CARTESIAN_POINT('Ctrl Pts',(-0.149941435731568,-0.352823010875679,
12.3810150196656));
#176583=CARTESIAN_POINT('Ctrl Pts',(0.395514285714305,-0.263200650536841,
12.3692944449929));
#176584=CARTESIAN_POINT('',(0.395514285714291,-0.263200650536827,6.30084473196572));
#176585=CARTESIAN_POINT('Origin',(1.36071428571431,-6.13755901768,6.30084473196571));
#176586=CARTESIAN_POINT('',(0.39551428571431,-0.263200650536827,11.4763256949929));
#176587=CARTESIAN_POINT('',(2.32591428571431,-0.263200650536821,12.2299262689386));
#176588=CARTESIAN_POINT('Ctrl Pts',(0.39551428571464,-0.263200650536785,
11.4763256949929));
#176589=CARTESIAN_POINT('Ctrl Pts',(-0.223131357966467,-0.36484864985202,
11.4896189508478));
#176590=CARTESIAN_POINT('Ctrl Pts',(-0.821841508238081,-0.56358430153618,
11.5033201993178));
#176591=CARTESIAN_POINT('Ctrl Pts',(-1.92774841291096,-1.13671391667253,
11.5303454081771));
#176592=CARTESIAN_POINT('Ctrl Pts',(-2.42929467296182,-1.50525723992579,
11.5434678001475));
#176593=CARTESIAN_POINT('Ctrl Pts',(-3.40416888476659,-2.48770158692526,
11.5713570058026));
#176594=CARTESIAN_POINT('Ctrl Pts',(-3.83348616343087,-3.12993299198904,
11.5878553478605));
#176595=CARTESIAN_POINT('Ctrl Pts',(-4.4369457850795,-4.56930384564243,
11.6218420833424));
#176596=CARTESIAN_POINT('Ctrl Pts',(-4.59436464497387,-5.35702296302875,
11.6389690264678));
#176597=CARTESIAN_POINT('Ctrl Pts',(-4.59049452677098,-6.91763817040787,
11.6703984307803));
#176598=CARTESIAN_POINT('Ctrl Pts',(-4.44103396841752,-7.67544343708289,
11.686889800037));
#176599=CARTESIAN_POINT('Ctrl Pts',(-3.85196018071056,-9.12098010569884,
11.7208807001869));
#176600=CARTESIAN_POINT('Ctrl Pts',(-3.40700685944143,-9.79016421404162,
11.7380358415166));
#176601=CARTESIAN_POINT('Ctrl Pts',(-2.30201814120878,-10.8925197598213,
11.76945279398));
#176602=CARTESIAN_POINT('Ctrl Pts',(-1.66113222304746,-11.3234692963152,
11.7859376690805));
#176603=CARTESIAN_POINT('Ctrl Pts',(-0.223081490465287,-11.9310746802396,
11.8199323937963));
#176604=CARTESIAN_POINT('Ctrl Pts',(0.564820491434885,-12.09068401768,11.8371138353627));
#176605=CARTESIAN_POINT('Ctrl Pts',(2.15664972485132,-12.09068401768,11.8691389663985));
#176606=CARTESIAN_POINT('Ctrl Pts',(2.94454728562574,-11.9310589524637,
11.8863204500836));
#176607=CARTESIAN_POINT('Ctrl Pts',(4.38256079447619,-11.3234692963153,
11.920314294851));
#176608=CARTESIAN_POINT('Ctrl Pts',(5.02344671263752,-10.8925197598214,
11.9367991699514));
#176609=CARTESIAN_POINT('Ctrl Pts',(6.12843543087018,-9.79016421404174,
11.9682161224148));
#176610=CARTESIAN_POINT('Ctrl Pts',(6.57338875213932,-9.12098010569893,
11.9853712637446));
#176611=CARTESIAN_POINT('Ctrl Pts',(7.16246253984629,-7.67544343708303,
12.0193621638945));
#176612=CARTESIAN_POINT('Ctrl Pts',(7.31192309819976,-6.91763817040801,
12.0358535331511));
#176613=CARTESIAN_POINT('Ctrl Pts',(7.31579321640269,-5.35702296302894,
12.0672829374636));
#176614=CARTESIAN_POINT('Ctrl Pts',(7.15837435650836,-4.56930384564261,
12.0844098805891));
#176615=CARTESIAN_POINT('Ctrl Pts',(6.55491473485978,-3.12993299198919,
12.1183966160709));
#176616=CARTESIAN_POINT('Ctrl Pts',(6.12559745619552,-2.48770158692537,
12.1348949581289));
#176617=CARTESIAN_POINT('Ctrl Pts',(5.15072324439074,-1.50525723992581,
12.1627841637839));
#176618=CARTESIAN_POINT('Ctrl Pts',(4.64917698433982,-1.13671391667249,
12.1759065557543));
#176619=CARTESIAN_POINT('Ctrl Pts',(3.54327007966613,-0.563584301535698,
12.2029317646137));
#176620=CARTESIAN_POINT('Ctrl Pts',(2.94455992939475,-0.364848649851951,
12.2166330130836));
#176621=CARTESIAN_POINT('Ctrl Pts',(2.32591428571398,-0.263200650536777,
12.2299262689386));
#176622=CARTESIAN_POINT('',(2.32591428571431,-0.263200650536821,12.3291450189385));
#176623=CARTESIAN_POINT('',(2.32591428571429,-0.263200650536821,6.30084473196571));
#176624=CARTESIAN_POINT('',(0.39551428571431,-0.263200650536827,11.5755444449928));
#176625=CARTESIAN_POINT('Ctrl Pts',(2.32591428571393,-0.263200650536768,
12.3291450189386));
#176626=CARTESIAN_POINT('Ctrl Pts',(3.04894129015335,-0.381999270074175,
12.3136088504417));
#176627=CARTESIAN_POINT('Ctrl Pts',(3.74384882011039,-0.633266132741336,
12.2975345000579));
#176628=CARTESIAN_POINT('Ctrl Pts',(4.99566756817804,-1.36850800662427,
12.2662228361154));
#176629=CARTESIAN_POINT('Ctrl Pts',(5.54460121591363,-1.84200104407981,
12.2519458351961));
#176630=CARTESIAN_POINT('Ctrl Pts',(6.48110113995298,-3.00396998484898,
12.2207646593636));
#176631=CARTESIAN_POINT('Ctrl Pts',(6.84443609906321,-3.69491329478397,
12.2038361621237));
#176632=CARTESIAN_POINT('Ctrl Pts',(7.28732589362606,-5.17975060350044,
12.1702727940971));
#176633=CARTESIAN_POINT('Ctrl Pts',(7.36158999113668,-5.95977849278548,
12.1547568224637));
#176634=CARTESIAN_POINT('Ctrl Pts',(7.20690794770293,-7.50098189688756,
12.1224611874305));
#176635=CARTESIAN_POINT('Ctrl Pts',(6.98074441338152,-8.24756933343943,
12.105556312021));
#176636=CARTESIAN_POINT('Ctrl Pts',(6.25366859080363,-9.61646337008906,
12.0719573255934));
#176637=CARTESIAN_POINT('Ctrl Pts',(5.75817263191533,-10.2248721034411,
12.0563631944126));
#176638=CARTESIAN_POINT('Ctrl Pts',(4.55278295146671,-11.224012571757,12.0237864562226));
#176639=CARTESIAN_POINT('Ctrl Pts',(3.851830096889,-11.6015897860414,12.006537897036));
#176640=CARTESIAN_POINT('Ctrl Pts',(2.36922073853134,-12.0538687246761,
11.972941109042));
#176641=CARTESIAN_POINT('Ctrl Pts',(1.60479866662039,-12.1342428846992,
11.9576183210472));
#176642=CARTESIAN_POINT('Ctrl Pts',(0.0600059432404308,-12.0001787167047,
11.9254222901153));
#176643=CARTESIAN_POINT('Ctrl Pts',(-0.704644703410511,-11.7763905301024,
11.9081738055468));
#176644=CARTESIAN_POINT('Ctrl Pts',(-2.07800478059757,-11.0564098306661,
11.8745440953484));
#176645=CARTESIAN_POINT('Ctrl Pts',(-2.67850832668055,-10.5765396424795,
11.8591618120918));
#176646=CARTESIAN_POINT('Ctrl Pts',(-3.68401613168208,-9.39541917881529,
11.8270202716986));
#176647=CARTESIAN_POINT('Ctrl Pts',(-4.07111435822485,-8.69845156986109,
11.8097725476935));
#176648=CARTESIAN_POINT('Ctrl Pts',(-4.54243061696764,-7.22055582982278,
11.7761119460425));
#176649=CARTESIAN_POINT('Ctrl Pts',(-4.63243966527506,-6.45707569838716,
11.7606689857572));
#176650=CARTESIAN_POINT('Ctrl Pts',(-4.51770773702106,-4.90959989613187,
11.7285800774447));
#176651=CARTESIAN_POINT('Ctrl Pts',(-4.3030744226137,-4.14126232286478,
11.7113337082424));
#176652=CARTESIAN_POINT('Ctrl Pts',(-3.59917885755552,-2.75826640924082,
11.6776441827721));
#176653=CARTESIAN_POINT('Ctrl Pts',(-3.12644571773514,-2.15189295041089,
11.6621399108792));
#176654=CARTESIAN_POINT('Ctrl Pts',(-2.13846503573209,-1.29019368528302,
11.635082447321));
#176655=CARTESIAN_POINT('Ctrl Pts',(-1.67670088286365,-0.988257920707184,
11.6232763386121));
#176656=CARTESIAN_POINT('Ctrl Pts',(-0.680253252290744,-0.517977551017595,
11.599310357332));
#176657=CARTESIAN_POINT('Ctrl Pts',(-0.149941435717742,-0.352823010873407,
11.5872650196653));
#176658=CARTESIAN_POINT('Ctrl Pts',(0.395514285714301,-0.263200650536841,
11.5755444449929));
#176659=CARTESIAN_POINT('',(0.395514285714291,-0.263200650536827,6.30084473196572));
#176660=CARTESIAN_POINT('Origin',(1.36071428571431,-6.13755901768,6.30084473196571));
#176661=CARTESIAN_POINT('',(0.395514285714307,-0.263200650536827,10.6825756949929));
#176662=CARTESIAN_POINT('',(2.32591428571431,-0.263200650536821,11.4361762689386));
#176663=CARTESIAN_POINT('Ctrl Pts',(0.39551428571464,-0.263200650536786,
10.6825756949929));
#176664=CARTESIAN_POINT('Ctrl Pts',(-0.223131357966296,-0.364848649851992,
10.6958689508478));
#176665=CARTESIAN_POINT('Ctrl Pts',(-0.821841508237803,-0.563584301535954,
10.7095701993178));
#176666=CARTESIAN_POINT('Ctrl Pts',(-1.92774841291112,-1.13671391667254,
10.7365954081772));
#176667=CARTESIAN_POINT('Ctrl Pts',(-2.42929467296202,-1.50525723992586,
10.7497178001475));
#176668=CARTESIAN_POINT('Ctrl Pts',(-3.40416888476681,-2.48770158692543,
10.7776070058026));
#176669=CARTESIAN_POINT('Ctrl Pts',(-3.83348616343106,-3.12993299198925,
10.7941053478605));
#176670=CARTESIAN_POINT('Ctrl Pts',(-4.43694578507963,-4.56930384564265,
10.8280920833424));
#176671=CARTESIAN_POINT('Ctrl Pts',(-4.59436464497396,-5.35702296302897,
10.8452190264678));
#176672=CARTESIAN_POINT('Ctrl Pts',(-4.59049452677102,-6.91763817040805,
10.8766484307804));
#176673=CARTESIAN_POINT('Ctrl Pts',(-4.44103396841754,-7.67544343708307,
10.893139800037));
#176674=CARTESIAN_POINT('Ctrl Pts',(-3.85196018071056,-9.12098010569896,
10.9271307001869));
#176675=CARTESIAN_POINT('Ctrl Pts',(-3.40700685944142,-9.79016421404173,
10.9442858415167));
#176676=CARTESIAN_POINT('Ctrl Pts',(-2.30201814120877,-10.8925197598214,
10.9757027939801));
#176677=CARTESIAN_POINT('Ctrl Pts',(-1.66113222304743,-11.3234692963153,
10.9921876690805));
#176678=CARTESIAN_POINT('Ctrl Pts',(-0.223081490471796,-11.9310746802369,
11.0261823937962));
#176679=CARTESIAN_POINT('Ctrl Pts',(0.564820491430146,-12.0906840176811,
11.0433638353633));
#176680=CARTESIAN_POINT('Ctrl Pts',(2.1566497248466,-12.0906840176789,11.0753889663978));
#176681=CARTESIAN_POINT('Ctrl Pts',(2.94454728561925,-11.9310589524664,
11.0925704500834));
#176682=CARTESIAN_POINT('Ctrl Pts',(4.38256079447619,-11.3234692963152,
11.1265642948509));
#176683=CARTESIAN_POINT('Ctrl Pts',(5.02344671263751,-10.8925197598213,
11.1430491699514));
#176684=CARTESIAN_POINT('Ctrl Pts',(6.12843543087017,-9.79016421404163,
11.1744661224148));
#176685=CARTESIAN_POINT('Ctrl Pts',(6.5733887521393,-9.12098010569882,11.1916212637445));
#176686=CARTESIAN_POINT('Ctrl Pts',(7.16246253984624,-7.6754434370829,11.2256121638944));
#176687=CARTESIAN_POINT('Ctrl Pts',(7.3119230981997,-6.91763817040788,11.2421035331511));
#176688=CARTESIAN_POINT('Ctrl Pts',(7.31579321640259,-5.35702296302881,
11.2735329374636));
#176689=CARTESIAN_POINT('Ctrl Pts',(7.15837435650825,-4.56930384564251,
11.290659880589));
#176690=CARTESIAN_POINT('Ctrl Pts',(6.55491473485963,-3.12993299198908,
11.3246466160709));
#176691=CARTESIAN_POINT('Ctrl Pts',(6.12559745619534,-2.48770158692526,
11.3411449581288));
#176692=CARTESIAN_POINT('Ctrl Pts',(5.15072324439053,-1.50525723992574,
11.3690341637839));
#176693=CARTESIAN_POINT('Ctrl Pts',(4.64917698433964,-1.13671391667247,
11.3821565557543));
#176694=CARTESIAN_POINT('Ctrl Pts',(3.54327007966643,-0.563584301535961,
11.4091817646136));
#176695=CARTESIAN_POINT('Ctrl Pts',(2.94455992939492,-0.36484864985198,
11.4228830130836));
#176696=CARTESIAN_POINT('Ctrl Pts',(2.32591428571398,-0.263200650536778,
11.4361762689386));
#176697=CARTESIAN_POINT('',(2.32591428571431,-0.263200650536821,11.5353950189385));
#176698=CARTESIAN_POINT('',(2.32591428571429,-0.263200650536821,6.30084473196571));
#176699=CARTESIAN_POINT('',(0.395514285714307,-0.263200650536827,10.7817944449928));
#176700=CARTESIAN_POINT('Ctrl Pts',(2.32591428571393,-0.26320065053677,
11.5353950189386));
#176701=CARTESIAN_POINT('Ctrl Pts',(3.0489412901517,-0.381999270073907,
11.5198588504418));
#176702=CARTESIAN_POINT('Ctrl Pts',(3.74384882010724,-0.633266132740201,
11.5037845000579));
#176703=CARTESIAN_POINT('Ctrl Pts',(4.99566756817262,-1.3685080066204,11.4724728361155));
#176704=CARTESIAN_POINT('Ctrl Pts',(5.54460121590754,-1.84200104407416,
11.4581958351962));
#176705=CARTESIAN_POINT('Ctrl Pts',(6.48110113994771,-3.00396998484041,
11.4270146593638));
#176706=CARTESIAN_POINT('Ctrl Pts',(6.84443609905905,-3.69491329477468,
11.4100861621239));
#176707=CARTESIAN_POINT('Ctrl Pts',(7.28732589362449,-5.17975060349053,
11.3765227940974));
#176708=CARTESIAN_POINT('Ctrl Pts',(7.36158999113641,-5.9597784927757,11.361006822464));
#176709=CARTESIAN_POINT('Ctrl Pts',(7.2069079477051,-7.50098189687816,11.3287111874307));
#176710=CARTESIAN_POINT('Ctrl Pts',(6.98074441338493,-8.24756933343028,
11.3118063120212));
#176711=CARTESIAN_POINT('Ctrl Pts',(6.25366859080924,-9.61646337008121,
11.2782073255936));
#176712=CARTESIAN_POINT('Ctrl Pts',(5.75817263192174,-10.2248721034343,
11.2626131944128));
#176713=CARTESIAN_POINT('Ctrl Pts',(4.55278295147435,-11.2240125717523,
11.2300364562228));
#176714=CARTESIAN_POINT('Ctrl Pts',(3.8518300968971,-11.6015897860377,11.2127878970362));
#176715=CARTESIAN_POINT('Ctrl Pts',(2.36922073853994,-12.0538687246746,
11.1791911090422));
#176716=CARTESIAN_POINT('Ctrl Pts',(1.6047986666291,-12.1342428846988,11.1638683210474));
#176717=CARTESIAN_POINT('Ctrl Pts',(0.0600059432488517,-12.0001787167066,
11.1316722901155));
#176718=CARTESIAN_POINT('Ctrl Pts',(-0.704644703402502,-11.7763905301053,
11.1144238055469));
#176719=CARTESIAN_POINT('Ctrl Pts',(-2.0780047805907,-11.0564098306709,
11.0807940953486));
#176720=CARTESIAN_POINT('Ctrl Pts',(-2.67850832667437,-10.5765396424851,
11.0654118120919));
#176721=CARTESIAN_POINT('Ctrl Pts',(-3.68401613167763,-9.39541917882222,
11.0332702716988));
#176722=CARTESIAN_POINT('Ctrl Pts',(-4.07111435822142,-8.69845156986844,
11.0160225476937));
#176723=CARTESIAN_POINT('Ctrl Pts',(-4.54243061696621,-7.22055582983064,
10.9823619460427));
#176724=CARTESIAN_POINT('Ctrl Pts',(-4.63243966527465,-6.45707569839513,
10.9669189857573));
#176725=CARTESIAN_POINT('Ctrl Pts',(-4.5177077370227,-4.90959989613958,
10.9348300774448));
#176726=CARTESIAN_POINT('Ctrl Pts',(-4.30307442261631,-4.14126232287211,
10.9175837082426));
#176727=CARTESIAN_POINT('Ctrl Pts',(-3.59917885755985,-2.75826640924715,
10.8838941827723));
#176728=CARTESIAN_POINT('Ctrl Pts',(-3.12644571774021,-2.15189295041659,
10.8683899108793));
#176729=CARTESIAN_POINT('Ctrl Pts',(-2.13846503573728,-1.29019368528661,
10.8413324473211));
#176730=CARTESIAN_POINT('Ctrl Pts',(-1.67670088286805,-0.988257920709655,
10.8295263386122));
#176731=CARTESIAN_POINT('Ctrl Pts',(-0.680253252293236,-0.517977551018372,
10.805560357332));
#176732=CARTESIAN_POINT('Ctrl Pts',(-0.149941435718713,-0.352823010873538,
10.7935150196653));
#176733=CARTESIAN_POINT('Ctrl Pts',(0.395514285714602,-0.263200650536792,
10.7817944449929));
#176734=CARTESIAN_POINT('',(0.395514285714291,-0.263200650536827,6.30084473196572));
#176735=CARTESIAN_POINT('Origin',(1.36071428571431,-6.13755901768,6.30084473196571));
#176736=CARTESIAN_POINT('',(0.395514285714304,-0.263200650536827,9.88882569499288));
#176737=CARTESIAN_POINT('',(2.32591428571431,-0.263200650536821,10.6424262689386));
#176738=CARTESIAN_POINT('Ctrl Pts',(0.395514285714632,-0.263200650536785,
9.88882569499287));
#176739=CARTESIAN_POINT('Ctrl Pts',(-0.22313135796631,-0.364848649851992,
9.90211895084782));
#176740=CARTESIAN_POINT('Ctrl Pts',(-0.821841508237816,-0.563584301535962,
9.91582019931782));
#176741=CARTESIAN_POINT('Ctrl Pts',(-1.92774841291108,-1.13671391667252,
9.94284540817716));
#176742=CARTESIAN_POINT('Ctrl Pts',(-2.42929467296195,-1.50525723992581,
9.95596780014754));
#176743=CARTESIAN_POINT('Ctrl Pts',(-3.40416888476673,-2.48770158692532,
9.98385700580261));
#176744=CARTESIAN_POINT('Ctrl Pts',(-3.833486163431,-3.12993299198913,10.0003553478605));
#176745=CARTESIAN_POINT('Ctrl Pts',(-4.43694578507959,-4.56930384564252,
10.0343420833424));
#176746=CARTESIAN_POINT('Ctrl Pts',(-4.59436464497394,-5.35702296302884,
10.0514690264678));
#176747=CARTESIAN_POINT('Ctrl Pts',(-4.59049452677104,-6.91763817040792,
10.0828984307804));
#176748=CARTESIAN_POINT('Ctrl Pts',(-4.44103396841757,-7.67544343708294,
10.099389800037));
#176749=CARTESIAN_POINT('Ctrl Pts',(-3.85196018071062,-9.12098010569887,
10.1333807001869));
#176750=CARTESIAN_POINT('Ctrl Pts',(-3.40700685944148,-9.79016421404166,
10.1505358415167));
#176751=CARTESIAN_POINT('Ctrl Pts',(-2.30201814120883,-10.8925197598213,
10.1819527939801));
#176752=CARTESIAN_POINT('Ctrl Pts',(-1.6611322230475,-11.3234692963153,
10.1984376690805));
#176753=CARTESIAN_POINT('Ctrl Pts',(-0.223081490462949,-11.9310746802407,
10.2324323937964));
#176754=CARTESIAN_POINT('Ctrl Pts',(0.564820491436535,-12.0906840176796,
10.2496138353626));
#176755=CARTESIAN_POINT('Ctrl Pts',(2.15664972485299,-12.0906840176804,
10.2816389663988));
#176756=CARTESIAN_POINT('Ctrl Pts',(2.94454728562812,-11.9310589524626,
10.2988204500836));
#176757=CARTESIAN_POINT('Ctrl Pts',(4.38256079447618,-11.3234692963152,
10.3328142948509));
#176758=CARTESIAN_POINT('Ctrl Pts',(5.02344671263751,-10.8925197598213,
10.3492991699514));
#176759=CARTESIAN_POINT('Ctrl Pts',(6.12843543087015,-9.79016421404164,
10.3807161224148));
#176760=CARTESIAN_POINT('Ctrl Pts',(6.57338875213927,-9.12098010569886,
10.3978712637445));
#176761=CARTESIAN_POINT('Ctrl Pts',(7.16246253984623,-7.67544343708294,
10.4318621638944));
#176762=CARTESIAN_POINT('Ctrl Pts',(7.31192309819969,-6.9176381704079,10.4483535331511));
#176763=CARTESIAN_POINT('Ctrl Pts',(7.31579321640259,-5.35702296302881,
10.4797829374636));
#176764=CARTESIAN_POINT('Ctrl Pts',(7.15837435650825,-4.5693038456425,10.496909880589));
#176765=CARTESIAN_POINT('Ctrl Pts',(6.55491473485963,-3.1299329919891,10.5308966160709));
#176766=CARTESIAN_POINT('Ctrl Pts',(6.12559745619536,-2.4877015869253,10.5473949581288));
#176767=CARTESIAN_POINT('Ctrl Pts',(5.15072324439058,-1.50525723992578,
10.5752841637839));
#176768=CARTESIAN_POINT('Ctrl Pts',(4.64917698433969,-1.1367139166725,10.5884065557543));
#176769=CARTESIAN_POINT('Ctrl Pts',(3.54327007966647,-0.563584301535971,
10.6154317646136));
#176770=CARTESIAN_POINT('Ctrl Pts',(2.94455992939493,-0.364848649851982,
10.6291330130836));
#176771=CARTESIAN_POINT('Ctrl Pts',(2.32591428571397,-0.263200650536777,
10.6424262689386));
#176772=CARTESIAN_POINT('',(2.32591428571431,-0.263200650536821,10.7416450189385));
#176773=CARTESIAN_POINT('',(2.32591428571429,-0.263200650536821,6.30084473196571));
#176774=CARTESIAN_POINT('',(0.395514285714304,-0.263200650536827,9.98804444499281));
#176775=CARTESIAN_POINT('Ctrl Pts',(2.32591428571391,-0.263200650536767,
10.7416450189386));
#176776=CARTESIAN_POINT('Ctrl Pts',(3.04894129014503,-0.38199927007281,
10.7261088504419));
#176777=CARTESIAN_POINT('Ctrl Pts',(3.74384882009452,-0.633266132735589,
10.7100345000582));
#176778=CARTESIAN_POINT('Ctrl Pts',(4.99566756815095,-1.36850800660486,
10.6787228361161));
#176779=CARTESIAN_POINT('Ctrl Pts',(5.54460121588316,-1.8420010440515,10.6644458351969));
#176780=CARTESIAN_POINT('Ctrl Pts',(6.48110113992662,-3.00396998480607,
10.6332646593646));
#176781=CARTESIAN_POINT('Ctrl Pts',(6.84443609904238,-3.69491329473743,
10.6163361621248));
#176782=CARTESIAN_POINT('Ctrl Pts',(7.28732589361817,-5.17975060345066,
10.5827727940982));
#176783=CARTESIAN_POINT('Ctrl Pts',(7.36158999113538,-5.95977849273636,
10.5672568224647));
#176784=CARTESIAN_POINT('Ctrl Pts',(7.20690794771387,-7.50098189684029,
10.5349611874315));
#176785=CARTESIAN_POINT('Ctrl Pts',(6.98074441339872,-8.24756933339337,
10.518056312022));
#176786=CARTESIAN_POINT('Ctrl Pts',(6.25366859083191,-9.61646337004956,
10.4844573255944));
#176787=CARTESIAN_POINT('Ctrl Pts',(5.75817263194765,-10.2248721034066,
10.4688631944135));
#176788=CARTESIAN_POINT('Ctrl Pts',(4.55278295150529,-11.2240125717329,
10.4362864562236));
#176789=CARTESIAN_POINT('Ctrl Pts',(3.85183009692991,-11.6015897860228,
10.419037897037));
#176790=CARTESIAN_POINT('Ctrl Pts',(2.36922073857492,-12.0538687246686,
10.3854411090429));
#176791=CARTESIAN_POINT('Ctrl Pts',(1.6047986666645,-12.1342428846974,10.3701183210481));
#176792=CARTESIAN_POINT('Ctrl Pts',(0.0600059432829561,-12.0001787167142,
10.3379222901162));
#176793=CARTESIAN_POINT('Ctrl Pts',(-0.704644703370154,-11.7763905301172,
10.3206738055477));
#176794=CARTESIAN_POINT('Ctrl Pts',(-2.07800478056286,-11.0564098306904,
10.2870440953493));
#176795=CARTESIAN_POINT('Ctrl Pts',(-2.67850832664928,-10.576539642508,
10.2716618120926));
#176796=CARTESIAN_POINT('Ctrl Pts',(-3.68401613165953,-9.39541917885037,
10.2395202716995));
#176797=CARTESIAN_POINT('Ctrl Pts',(-4.07111435820741,-8.69845156989831,
10.2222725476944));
#176798=CARTESIAN_POINT('Ctrl Pts',(-4.54243061696037,-7.22055582986254,
10.1886119460434));
#176799=CARTESIAN_POINT('Ctrl Pts',(-4.63243966527294,-6.45707569842744,
10.173168985758));
#176800=CARTESIAN_POINT('Ctrl Pts',(-4.51770773702927,-4.90959989617076,
10.1410800774455));
#176801=CARTESIAN_POINT('Ctrl Pts',(-4.30307442262681,-4.14126232290173,
10.1238337082433));
#176802=CARTESIAN_POINT('Ctrl Pts',(-3.59917885757724,-2.75826640927263,
10.0901441827729));
#176803=CARTESIAN_POINT('Ctrl Pts',(-3.12644571776063,-2.15189295043954,
10.0746399108799));
#176804=CARTESIAN_POINT('Ctrl Pts',(-2.13846503575827,-1.2901936853012,
10.0475824473217));
#176805=CARTESIAN_POINT('Ctrl Pts',(-1.676700882886,-0.988257920719717,
10.0357763386127));
#176806=CARTESIAN_POINT('Ctrl Pts',(-0.68025325230324,-0.51797755102149,
10.0118103573323));
#176807=CARTESIAN_POINT('Ctrl Pts',(-0.149941435723885,-0.352823010874387,
9.99976501966545));
#176808=CARTESIAN_POINT('Ctrl Pts',(0.395514285714587,-0.263200650536793,
9.98804444499287));
#176809=CARTESIAN_POINT('',(0.395514285714291,-0.263200650536827,6.30084473196572));
#176810=CARTESIAN_POINT('Origin',(1.36071428571431,-6.13755901768,6.30084473196571));
#176811=CARTESIAN_POINT('',(0.395514285714301,-0.263200650536827,9.09507569499288));
#176812=CARTESIAN_POINT('',(2.3259142857143,-0.263200650536821,9.84867626893855));
#176813=CARTESIAN_POINT('Ctrl Pts',(0.395514285714637,-0.263200650536783,
9.09507569499287));
#176814=CARTESIAN_POINT('Ctrl Pts',(-0.223131357966829,-0.364848649852076,
9.10836895084783));
#176815=CARTESIAN_POINT('Ctrl Pts',(-0.82184150823867,-0.563584301536665,
9.12207019931772));
#176816=CARTESIAN_POINT('Ctrl Pts',(-1.9277484129107,-1.13671391667252,
9.14909540817704));
#176817=CARTESIAN_POINT('Ctrl Pts',(-2.42929467296152,-1.50525723992572,
9.16221780014741));
#176818=CARTESIAN_POINT('Ctrl Pts',(-3.4041688847663,-2.4877015869251,9.19010700580248));
#176819=CARTESIAN_POINT('Ctrl Pts',(-3.83348616343061,-3.12993299198886,
9.20660534786041));
#176820=CARTESIAN_POINT('Ctrl Pts',(-4.43694578507932,-4.56930384564224,
9.24059208334227));
#176821=CARTESIAN_POINT('Ctrl Pts',(-4.59436464497371,-5.35702296302855,
9.25771902646771));
#176822=CARTESIAN_POINT('Ctrl Pts',(-4.59049452677087,-6.91763817040768,
9.28914843078024));
#176823=CARTESIAN_POINT('Ctrl Pts',(-4.44103396841743,-7.6754434370827,
9.30563980003689));
#176824=CARTESIAN_POINT('Ctrl Pts',(-3.8519601807105,-9.12098010569868,
9.33963070018678));
#176825=CARTESIAN_POINT('Ctrl Pts',(-3.40700685944138,-9.79016421404147,
9.35678584151656));
#176826=CARTESIAN_POINT('Ctrl Pts',(-2.30201814120873,-10.8925197598211,
9.38820279397994));
#176827=CARTESIAN_POINT('Ctrl Pts',(-1.66113222304742,-11.3234692963151,
9.40468766908038));
#176828=CARTESIAN_POINT('Ctrl Pts',(-0.223081490465565,-11.9310746802393,
9.43868239379624));
#176829=CARTESIAN_POINT('Ctrl Pts',(0.564820491434761,-12.0906840176799,
9.45586383536269));
#176830=CARTESIAN_POINT('Ctrl Pts',(2.15664972485116,-12.0906840176801,
9.48788896639857));
#176831=CARTESIAN_POINT('Ctrl Pts',(2.94454728562541,-11.931058952464,9.50507045008364));
#176832=CARTESIAN_POINT('Ctrl Pts',(4.38256079447625,-11.3234692963155,
9.53906429485107));
#176833=CARTESIAN_POINT('Ctrl Pts',(5.02344671263758,-10.8925197598215,
9.5555491699515));
#176834=CARTESIAN_POINT('Ctrl Pts',(6.12843543087025,-9.79016421404189,
9.58696612241488));
#176835=CARTESIAN_POINT('Ctrl Pts',(6.57338875213941,-9.12098010569907,
9.60412126374466));
#176836=CARTESIAN_POINT('Ctrl Pts',(7.16246253984639,-7.6754434370832,9.63811216389455));
#176837=CARTESIAN_POINT('Ctrl Pts',(7.31192309819988,-6.91763817040819,
9.6546035331512));
#176838=CARTESIAN_POINT('Ctrl Pts',(7.31579321640286,-5.35702296302914,
9.68603293746372));
#176839=CARTESIAN_POINT('Ctrl Pts',(7.15837435650856,-4.5693038456428,9.70315988058916));
#176840=CARTESIAN_POINT('Ctrl Pts',(6.55491473486005,-3.12993299198938,
9.73714661607102));
#176841=CARTESIAN_POINT('Ctrl Pts',(6.12559745619583,-2.48770158692554,
9.75364495812895));
#176842=CARTESIAN_POINT('Ctrl Pts',(5.15072324439107,-1.50525723992588,
9.78153416378402));
#176843=CARTESIAN_POINT('Ctrl Pts',(4.64917698434011,-1.1367139166725,9.7946565557544));
#176844=CARTESIAN_POINT('Ctrl Pts',(3.54327007966551,-0.563584301535185,
9.82168176461377));
#176845=CARTESIAN_POINT('Ctrl Pts',(2.94455992939434,-0.364848649851886,
9.83538301308363));
#176846=CARTESIAN_POINT('Ctrl Pts',(2.32591428571398,-0.263200650536778,
9.84867626893856));
#176847=CARTESIAN_POINT('',(2.3259142857143,-0.263200650536821,9.94789501893854));
#176848=CARTESIAN_POINT('',(2.32591428571429,-0.263200650536821,6.30084473196571));
#176849=CARTESIAN_POINT('',(0.395514285714302,-0.263200650536827,9.19429444499281));
#176850=CARTESIAN_POINT('Ctrl Pts',(2.32591428571392,-0.263200650536769,
9.94789501893856));
#176851=CARTESIAN_POINT('Ctrl Pts',(3.04894129014711,-0.381999270073153,
9.93235885044188));
#176852=CARTESIAN_POINT('Ctrl Pts',(3.74384882009849,-0.633266132737036,
9.91628450005814));
#176853=CARTESIAN_POINT('Ctrl Pts',(4.99566756815771,-1.36850800660971,
9.88497283611588));
#176854=CARTESIAN_POINT('Ctrl Pts',(5.5446012158908,-1.8420010440586,9.8706958351967));
#176855=CARTESIAN_POINT('Ctrl Pts',(6.48110113993323,-3.00396998481685,
9.83951465936438));
#176856=CARTESIAN_POINT('Ctrl Pts',(6.8444360990476,-3.6949132947491,9.82258616212451));
#176857=CARTESIAN_POINT('Ctrl Pts',(7.28732589362014,-5.17975060346314,
9.78902279409794));
#176858=CARTESIAN_POINT('Ctrl Pts',(7.3615899911357,-5.95977849274868,9.77350682246449));
#176859=CARTESIAN_POINT('Ctrl Pts',(7.20690794771112,-7.50098189685217,
9.74121118743126));
#176860=CARTESIAN_POINT('Ctrl Pts',(6.98074441339439,-8.24756933340495,
9.72430631202177));
#176861=CARTESIAN_POINT('Ctrl Pts',(6.2536685908248,-9.61646337005948,9.69070732559416));
#176862=CARTESIAN_POINT('Ctrl Pts',(5.75817263193953,-10.2248721034153,
9.67511319441329));
#176863=CARTESIAN_POINT('Ctrl Pts',(4.55278295149562,-11.224012571739,9.64253645622331));
#176864=CARTESIAN_POINT('Ctrl Pts',(3.85183009691966,-11.6015897860275,
9.62528789703673));
#176865=CARTESIAN_POINT('Ctrl Pts',(2.36922073856399,-12.0538687246705,
9.59169110904268));
#176866=CARTESIAN_POINT('Ctrl Pts',(1.60479866665344,-12.1342428846979,
9.57636832104789));
#176867=CARTESIAN_POINT('Ctrl Pts',(0.0600059432722522,-12.0001787167118,
9.54417229011599));
#176868=CARTESIAN_POINT('Ctrl Pts',(-0.704644703380338,-11.7763905301135,
9.52692380554745));
#176869=CARTESIAN_POINT('Ctrl Pts',(-2.0780047805716,-11.0564098306843,
9.49329409534907));
#176870=CARTESIAN_POINT('Ctrl Pts',(-2.67850832665714,-10.5765396425008,
9.47791181209238));
#176871=CARTESIAN_POINT('Ctrl Pts',(-3.68401613166518,-9.39541917884159,
9.4457702716993));
#176872=CARTESIAN_POINT('Ctrl Pts',(-4.07111435821177,-8.69845156988901,
9.42852254769418));
#176873=CARTESIAN_POINT('Ctrl Pts',(-4.54243061696219,-7.22055582985262,
9.39486194604318));
#176874=CARTESIAN_POINT('Ctrl Pts',(-4.63243966527347,-6.45707569841738,
9.37941898575778));
#176875=CARTESIAN_POINT('Ctrl Pts',(-4.51770773702723,-4.90959989616104,
9.34733007744529));
#176876=CARTESIAN_POINT('Ctrl Pts',(-4.30307442262354,-4.14126232289248,
9.33008370824304));
#176877=CARTESIAN_POINT('Ctrl Pts',(-3.59917885757179,-2.75826640926465,
9.29639418277272));
#176878=CARTESIAN_POINT('Ctrl Pts',(-3.12644571775424,-2.15189295043236,
9.28088991087973));
#176879=CARTESIAN_POINT('Ctrl Pts',(-2.1384650357517,-1.29019368529663,
9.25383244732149));
#176880=CARTESIAN_POINT('Ctrl Pts',(-1.67670088288038,-0.988257920716564,
9.24202633861252));
#176881=CARTESIAN_POINT('Ctrl Pts',(-0.680253252300095,-0.517977551020508,
9.2180603573322));
#176882=CARTESIAN_POINT('Ctrl Pts',(-0.149941435722257,-0.352823010874118,
9.20601501966541));
#176883=CARTESIAN_POINT('Ctrl Pts',(0.395514285714591,-0.263200650536791,
9.19429444499287));
#176884=CARTESIAN_POINT('',(0.395514285714291,-0.263200650536827,6.30084473196572));
#176885=CARTESIAN_POINT('Origin',(1.36071428571431,-6.13755901768,6.30084473196571));
#176886=CARTESIAN_POINT('',(0.395514285714298,-0.263200650536827,8.30132569499288));
#176887=CARTESIAN_POINT('',(2.3259142857143,-0.263200650536821,9.05492626893855));
#176888=CARTESIAN_POINT('Ctrl Pts',(0.395514285714637,-0.263200650536783,
8.30132569499287));
#176889=CARTESIAN_POINT('Ctrl Pts',(-0.223131357966295,-0.364848649851989,
8.31461895084781));
#176890=CARTESIAN_POINT('Ctrl Pts',(-0.8218415082378,-0.563584301535963,
8.32832019931782));
#176891=CARTESIAN_POINT('Ctrl Pts',(-1.92774841291101,-1.13671391667248,
8.35534540817716));
#176892=CARTESIAN_POINT('Ctrl Pts',(-2.42929467296187,-1.50525723992574,
8.36846780014754));
#176893=CARTESIAN_POINT('Ctrl Pts',(-3.40416888476667,-2.48770158692524,
8.39635700580261));
#176894=CARTESIAN_POINT('Ctrl Pts',(-3.83348616343096,-3.12993299198905,
8.41285534786053));
#176895=CARTESIAN_POINT('Ctrl Pts',(-4.43694578507958,-4.56930384564245,
8.44684208334239));
#176896=CARTESIAN_POINT('Ctrl Pts',(-4.59436464497394,-5.35702296302877,
8.46396902646783));
#176897=CARTESIAN_POINT('Ctrl Pts',(-4.59049452677105,-6.91763817040785,
8.49539843078036));
#176898=CARTESIAN_POINT('Ctrl Pts',(-4.44103396841759,-7.67544343708287,
8.51188980003701));
#176899=CARTESIAN_POINT('Ctrl Pts',(-3.85196018071066,-9.1209801056988,
8.5458807001869));
#176900=CARTESIAN_POINT('Ctrl Pts',(-3.40700685944153,-9.79016421404161,
8.56303584151668));
#176901=CARTESIAN_POINT('Ctrl Pts',(-2.30201814120889,-10.8925197598213,
8.59445279398006));
#176902=CARTESIAN_POINT('Ctrl Pts',(-1.66113222304756,-11.3234692963152,
8.6109376690805));
#176903=CARTESIAN_POINT('Ctrl Pts',(-0.22308149046404,-11.9310746802402,
8.6449323937964));
#176904=CARTESIAN_POINT('Ctrl Pts',(0.564820491435757,-12.0906840176798,
8.66211383536264));
#176905=CARTESIAN_POINT('Ctrl Pts',(2.15664972485224,-12.0906840176802,
8.69413896639867));
#176906=CARTESIAN_POINT('Ctrl Pts',(2.94454728562709,-11.9310589524631,
8.71132045008354));
#176907=CARTESIAN_POINT('Ctrl Pts',(4.38256079447618,-11.3234692963152,
8.74531429485093));
#176908=CARTESIAN_POINT('Ctrl Pts',(5.0234467126375,-10.8925197598213,8.76179916995137));
#176909=CARTESIAN_POINT('Ctrl Pts',(6.12843543087014,-9.79016421404165,
8.79321612241475));
#176910=CARTESIAN_POINT('Ctrl Pts',(6.57338875213926,-9.12098010569887,
8.81037126374453));
#176911=CARTESIAN_POINT('Ctrl Pts',(7.16246253984622,-7.67544343708296,
8.84436216389442));
#176912=CARTESIAN_POINT('Ctrl Pts',(7.31192309819968,-6.91763817040794,
8.86085353315107));
#176913=CARTESIAN_POINT('Ctrl Pts',(7.31579321640259,-5.35702296302888,
8.8922829374636));
#176914=CARTESIAN_POINT('Ctrl Pts',(7.15837435650826,-4.56930384564257,
8.90940988058904));
#176915=CARTESIAN_POINT('Ctrl Pts',(6.55491473485967,-3.12993299198916,
8.9433966160709));
#176916=CARTESIAN_POINT('Ctrl Pts',(6.1255974561954,-2.48770158692535,8.95989495812883));
#176917=CARTESIAN_POINT('Ctrl Pts',(5.15072324439059,-1.50525723992579,
8.9877841637839));
#176918=CARTESIAN_POINT('Ctrl Pts',(4.64917698433967,-1.13671391667248,
9.00090655575428));
#176919=CARTESIAN_POINT('Ctrl Pts',(3.54327007966641,-0.563584301535949,
9.02793176461362));
#176920=CARTESIAN_POINT('Ctrl Pts',(2.94455992939489,-0.364848649851977,
9.04163301308362));
#176921=CARTESIAN_POINT('Ctrl Pts',(2.32591428571396,-0.263200650536776,
9.05492626893856));
#176922=CARTESIAN_POINT('',(2.3259142857143,-0.263200650536821,9.15414501893854));
#176923=CARTESIAN_POINT('',(2.32591428571429,-0.263200650536821,6.30084473196571));
#176924=CARTESIAN_POINT('',(0.395514285714299,-0.263200650536827,8.40054444499281));
#176925=CARTESIAN_POINT('Ctrl Pts',(2.32591428571392,-0.263200650536769,
9.15414501893856));
#176926=CARTESIAN_POINT('Ctrl Pts',(3.04894129015394,-0.381999270074275,
9.13860885044173));
#176927=CARTESIAN_POINT('Ctrl Pts',(3.74384882011157,-0.633266132741749,
9.12253450005783));
#176928=CARTESIAN_POINT('Ctrl Pts',(4.9956675681801,-1.36850800662575,9.09122283611529));
#176929=CARTESIAN_POINT('Ctrl Pts',(5.54460121591595,-1.84200104408196,
9.07694583519601));
#176930=CARTESIAN_POINT('Ctrl Pts',(6.481101139955,-3.00396998485225,9.04576465936348));
#176931=CARTESIAN_POINT('Ctrl Pts',(6.8444360990648,-3.69491329478753,9.02883616212359));
#176932=CARTESIAN_POINT('Ctrl Pts',(7.28732589362667,-5.17975060350428,
8.99527279409705));
#176933=CARTESIAN_POINT('Ctrl Pts',(7.36158999113678,-5.95977849278928,
8.97975682246367));
#176934=CARTESIAN_POINT('Ctrl Pts',(7.20690794770209,-7.5009818968912,8.9474611874304));
#176935=CARTESIAN_POINT('Ctrl Pts',(6.9807444133802,-8.24756933344295,8.93055631202088));
#176936=CARTESIAN_POINT('Ctrl Pts',(6.25366859080148,-9.61646337009206,
8.8969573255933));
#176937=CARTESIAN_POINT('Ctrl Pts',(5.75817263191287,-10.2248721034438,
8.88136319441251));
#176938=CARTESIAN_POINT('Ctrl Pts',(4.55278295146376,-11.2240125717589,
8.84878645622251));
#176939=CARTESIAN_POINT('Ctrl Pts',(3.85183009688588,-11.6015897860428,
8.83153789703592));
#176940=CARTESIAN_POINT('Ctrl Pts',(2.36922073852797,-12.0538687246766,
8.7979411090419));
#176941=CARTESIAN_POINT('Ctrl Pts',(1.60479866661696,-12.1342428846993,
8.78261832104717));
#176942=CARTESIAN_POINT('Ctrl Pts',(0.0600059432371366,-12.0001787167039,
8.75042229011522));
#176943=CARTESIAN_POINT('Ctrl Pts',(-0.704644703413633,-11.7763905301012,
8.73317380554669));
#176944=CARTESIAN_POINT('Ctrl Pts',(-2.07800478060027,-11.0564098306642,
8.69954409534833));
#176945=CARTESIAN_POINT('Ctrl Pts',(-2.67850832668297,-10.5765396424773,
8.6841618120917));
#176946=CARTESIAN_POINT('Ctrl Pts',(-3.68401613168382,-9.3954191788126,
8.65202027169856));
#176947=CARTESIAN_POINT('Ctrl Pts',(-4.07111435822621,-8.69845156985823,
8.63477254769344));
#176948=CARTESIAN_POINT('Ctrl Pts',(-4.54243061696821,-7.22055582981972,
8.60111194604247));
#176949=CARTESIAN_POINT('Ctrl Pts',(-4.63243966527523,-6.45707569838407,
8.58566898575712));
#176950=CARTESIAN_POINT('Ctrl Pts',(-4.51770773702045,-4.9095998961289,
8.55358007744459));
#176951=CARTESIAN_POINT('Ctrl Pts',(-4.30307442261271,-4.14126232286196,
8.53633370824234));
#176952=CARTESIAN_POINT('Ctrl Pts',(-3.59917885755388,-2.7582664092384,
8.50264418277204));
#176953=CARTESIAN_POINT('Ctrl Pts',(-3.12644571773321,-2.15189295040871,
8.48713991087912));
#176954=CARTESIAN_POINT('Ctrl Pts',(-2.13846503573011,-1.29019368528163,
8.46008244732093));
#176955=CARTESIAN_POINT('Ctrl Pts',(-1.67670088286196,-0.988257920706234,
8.44827633861206));
#176956=CARTESIAN_POINT('Ctrl Pts',(-0.680253252289833,-0.517977551017308,
8.42431035733197));
#176957=CARTESIAN_POINT('Ctrl Pts',(-0.149941435716962,-0.352823010873249,
8.41226501966529));
#176958=CARTESIAN_POINT('Ctrl Pts',(0.395514285714594,-0.263200650536792,
8.40054444499287));
#176959=CARTESIAN_POINT('',(0.395514285714291,-0.263200650536827,6.30084473196572));
#176960=CARTESIAN_POINT('Origin',(1.36071428571431,-6.13755901768,6.30084473196571));
#176961=CARTESIAN_POINT('',(0.395514285714296,-0.263200650536827,7.50757569499288));
#176962=CARTESIAN_POINT('',(2.3259142857143,-0.263200650536821,8.26117626893855));
#176963=CARTESIAN_POINT('Ctrl Pts',(0.395514285714627,-0.263200650536785,
7.50757569499287));
#176964=CARTESIAN_POINT('Ctrl Pts',(-0.223131357966284,-0.364848649851988,
7.52086895084781));
#176965=CARTESIAN_POINT('Ctrl Pts',(-0.821841508237767,-0.563584301535937,
7.53457019931782));
#176966=CARTESIAN_POINT('Ctrl Pts',(-1.92774841291105,-1.13671391667249,
7.56159540817717));
#176967=CARTESIAN_POINT('Ctrl Pts',(-2.42929467296195,-1.50525723992579,
7.57471780014754));
#176968=CARTESIAN_POINT('Ctrl Pts',(-3.40416888476673,-2.48770158692532,
7.60260700580261));
#176969=CARTESIAN_POINT('Ctrl Pts',(-3.83348616343101,-3.12993299198912,
7.61910534786054));
#176970=CARTESIAN_POINT('Ctrl Pts',(-4.43694578507961,-4.56930384564252,
7.6530920833424));
#176971=CARTESIAN_POINT('Ctrl Pts',(-4.59436464497395,-5.35702296302884,
7.67021902646784));
#176972=CARTESIAN_POINT('Ctrl Pts',(-4.59049452677105,-6.91763817040792,
7.70164843078037));
#176973=CARTESIAN_POINT('Ctrl Pts',(-4.44103396841759,-7.67544343708294,
7.71813980003702));
#176974=CARTESIAN_POINT('Ctrl Pts',(-3.85196018071063,-9.12098010569886,
7.75213070018691));
#176975=CARTESIAN_POINT('Ctrl Pts',(-3.4070068594415,-9.79016421404166,
7.76928584151668));
#176976=CARTESIAN_POINT('Ctrl Pts',(-2.30201814120884,-10.8925197598213,
7.80070279398006));
#176977=CARTESIAN_POINT('Ctrl Pts',(-1.6611322230475,-11.3234692963153,
7.8171876690805));
#176978=CARTESIAN_POINT('Ctrl Pts',(-0.22308149046518,-11.9310746802397,
7.85118239379637));
#176979=CARTESIAN_POINT('Ctrl Pts',(0.564820491434924,-12.09068401768,7.86836383536274));
#176980=CARTESIAN_POINT('Ctrl Pts',(2.15664972485136,-12.09068401768,7.90038896639853));
#176981=CARTESIAN_POINT('Ctrl Pts',(2.94454728562586,-11.9310589524636,
7.91757045008352));
#176982=CARTESIAN_POINT('Ctrl Pts',(4.38256079447618,-11.3234692963152,
7.95156429485094));
#176983=CARTESIAN_POINT('Ctrl Pts',(5.02344671263751,-10.8925197598213,
7.96804916995137));
#176984=CARTESIAN_POINT('Ctrl Pts',(6.12843543087015,-9.79016421404164,
7.99946612241475));
#176985=CARTESIAN_POINT('Ctrl Pts',(6.57338875213927,-9.12098010569885,
8.01662126374453));
#176986=CARTESIAN_POINT('Ctrl Pts',(7.16246253984622,-7.67544343708296,
8.05061216389442));
#176987=CARTESIAN_POINT('Ctrl Pts',(7.31192309819968,-6.91763817040795,
8.06710353315107));
#176988=CARTESIAN_POINT('Ctrl Pts',(7.31579321640259,-5.35702296302887,
8.0985329374636));
#176989=CARTESIAN_POINT('Ctrl Pts',(7.15837435650825,-4.56930384564256,
8.11565988058904));
#176990=CARTESIAN_POINT('Ctrl Pts',(6.55491473485966,-3.12993299198916,
8.1496466160709));
#176991=CARTESIAN_POINT('Ctrl Pts',(6.1255974561954,-2.48770158692535,8.16614495812883));
#176992=CARTESIAN_POINT('Ctrl Pts',(5.1507232443906,-1.50525723992581,8.19403416378389));
#176993=CARTESIAN_POINT('Ctrl Pts',(4.6491769843397,-1.13671391667251,8.20715655575427));
#176994=CARTESIAN_POINT('Ctrl Pts',(3.54327007966646,-0.56358430153597,
8.23418176461361));
#176995=CARTESIAN_POINT('Ctrl Pts',(2.94455992939493,-0.364848649851982,
8.24788301308362));
#176996=CARTESIAN_POINT('Ctrl Pts',(2.32591428571397,-0.263200650536777,
8.26117626893856));
#176997=CARTESIAN_POINT('',(2.3259142857143,-0.263200650536821,8.36039501893854));
#176998=CARTESIAN_POINT('',(2.32591428571429,-0.263200650536821,6.30084473196571));
#176999=CARTESIAN_POINT('',(0.395514285714296,-0.263200650536827,7.60679444499281));
#177000=CARTESIAN_POINT('Ctrl Pts',(2.32591428571391,-0.263200650536768,
8.36039501893856));
#177001=CARTESIAN_POINT('Ctrl Pts',(3.04894129014253,-0.381999270072401,
8.34485885044198));
#177002=CARTESIAN_POINT('Ctrl Pts',(3.74384882008975,-0.633266132733837,
8.32878450005833));
#177003=CARTESIAN_POINT('Ctrl Pts',(4.99566756814289,-1.36850800659908,
8.29747283611626));
#177004=CARTESIAN_POINT('Ctrl Pts',(5.54460121587408,-1.84200104404306,
8.28319583519714));
#177005=CARTESIAN_POINT('Ctrl Pts',(6.48110113991875,-3.00396998479325,
8.25201465936497));
#177006=CARTESIAN_POINT('Ctrl Pts',(6.84443609903616,-3.69491329472351,
8.23508616212511));
#177007=CARTESIAN_POINT('Ctrl Pts',(7.28732589361581,-5.17975060343576,
8.20152279409852));
#177008=CARTESIAN_POINT('Ctrl Pts',(7.36158999113499,-5.95977849272166,
8.18600682246502));
#177009=CARTESIAN_POINT('Ctrl Pts',(7.20690794771715,-7.50098189682616,
8.15371118743183));
#177010=CARTESIAN_POINT('Ctrl Pts',(6.98074441340386,-8.24756933337963,
8.13680631202234));
#177011=CARTESIAN_POINT('Ctrl Pts',(6.25366859084032,-9.61646337003783,
8.10320732559472));
#177012=CARTESIAN_POINT('Ctrl Pts',(5.75817263195727,-10.2248721033963,
8.0876131944138));
#177013=CARTESIAN_POINT('Ctrl Pts',(4.55278295151677,-11.2240125717257,
8.05503645622385));
#177014=CARTESIAN_POINT('Ctrl Pts',(3.85183009694204,-11.6015897860173,
8.03778789703727));
#177015=CARTESIAN_POINT('Ctrl Pts',(2.36922073858793,-12.0538687246664,
8.0041911090432));
#177016=CARTESIAN_POINT('Ctrl Pts',(1.60479866667768,-12.1342428846969,
7.98886832104838));
#177017=CARTESIAN_POINT('Ctrl Pts',(0.0600059432956278,-12.000178716717,
7.95667229011651));
#177018=CARTESIAN_POINT('Ctrl Pts',(-0.704644703358162,-11.7763905301216,
7.93942380554798));
#177019=CARTESIAN_POINT('Ctrl Pts',(-2.07800478055255,-11.0564098306976,
7.90579409534958));
#177020=CARTESIAN_POINT('Ctrl Pts',(-2.67850832664,-10.5765396425164,7.89041181209285));
#177021=CARTESIAN_POINT('Ctrl Pts',(-3.68401613165284,-9.39541917886076,
7.8582702716998));
#177022=CARTESIAN_POINT('Ctrl Pts',(-4.07111435820221,-8.69845156990935,
7.84102254769467));
#177023=CARTESIAN_POINT('Ctrl Pts',(-4.54243061695819,-7.22055582987438,
7.80736194604366));
#177024=CARTESIAN_POINT('Ctrl Pts',(-4.63243966527229,-6.45707569843943,
7.79191898575821));
#177025=CARTESIAN_POINT('Ctrl Pts',(-4.5177077370317,-4.90959989618232,
7.75983007744576));
#177026=CARTESIAN_POINT('Ctrl Pts',(-4.30307442263069,-4.14126232291269,
7.74258370824352));
#177027=CARTESIAN_POINT('Ctrl Pts',(-3.59917885758366,-2.75826640928208,
7.70889418277318));
#177028=CARTESIAN_POINT('Ctrl Pts',(-3.1264457177682,-2.15189295044807,
7.69338991088016));
#177029=CARTESIAN_POINT('Ctrl Pts',(-2.13846503576611,-1.29019368530668,
7.66633244732187));
#177030=CARTESIAN_POINT('Ctrl Pts',(-1.6767008828928,-0.988257920723511,
7.65452633861283));
#177031=CARTESIAN_POINT('Ctrl Pts',(-0.680253252306958,-0.517977551022647,
7.63056035733236));
#177032=CARTESIAN_POINT('Ctrl Pts',(-0.149941435725794,-0.352823010874698,
7.61851501966548));
#177033=CARTESIAN_POINT('Ctrl Pts',(0.39551428571459,-0.26320065053679,
7.60679444499287));
#177034=CARTESIAN_POINT('',(0.395514285714291,-0.263200650536827,6.30084473196572));
#177035=CARTESIAN_POINT('Origin',(1.36071428571431,-6.13755901768,6.30084473196571));
#177036=CARTESIAN_POINT('',(0.395514285714293,-0.263200650536827,6.71382569499288));
#177037=CARTESIAN_POINT('',(2.32591428571429,-0.263200650536821,7.46742626893855));
#177038=CARTESIAN_POINT('Ctrl Pts',(0.395514285714624,-0.263200650536785,
6.71382569499287));
#177039=CARTESIAN_POINT('Ctrl Pts',(-0.223131357966286,-0.364848649851988,
6.72711895084781));
#177040=CARTESIAN_POINT('Ctrl Pts',(-0.821841508237767,-0.563584301535935,
6.74082019931782));
#177041=CARTESIAN_POINT('Ctrl Pts',(-1.92774841291107,-1.1367139166725,
6.76784540817717));
#177042=CARTESIAN_POINT('Ctrl Pts',(-2.42929467296198,-1.50525723992581,
6.78096780014754));
#177043=CARTESIAN_POINT('Ctrl Pts',(-3.40416888476678,-2.48770158692537,
6.80885700580261));
#177044=CARTESIAN_POINT('Ctrl Pts',(-3.83348616343104,-3.12993299198918,
6.82535534786054));
#177045=CARTESIAN_POINT('Ctrl Pts',(-4.43694578507963,-4.56930384564258,
6.8593420833424));
#177046=CARTESIAN_POINT('Ctrl Pts',(-4.59436464497397,-5.3570229630289,
6.87646902646784));
#177047=CARTESIAN_POINT('Ctrl Pts',(-4.59049452677104,-6.91763817040798,
6.90789843078037));
#177048=CARTESIAN_POINT('Ctrl Pts',(-4.44103396841757,-7.675443437083,6.92438980003702));
#177049=CARTESIAN_POINT('Ctrl Pts',(-3.85196018071061,-9.12098010569891,
6.95838070018691));
#177050=CARTESIAN_POINT('Ctrl Pts',(-3.40700685944148,-9.79016421404168,
6.97553584151668));
#177051=CARTESIAN_POINT('Ctrl Pts',(-2.30201814120884,-10.8925197598213,
7.00695279398006));
#177052=CARTESIAN_POINT('Ctrl Pts',(-1.66113222304751,-11.3234692963153,
7.0234376690805));
#177053=CARTESIAN_POINT('Ctrl Pts',(-0.223081490465183,-11.9310746802397,
7.05743239379637));
#177054=CARTESIAN_POINT('Ctrl Pts',(0.56482049143492,-12.09068401768,7.07461383536274));
#177055=CARTESIAN_POINT('Ctrl Pts',(2.15664972485137,-12.09068401768,7.10663896639853));
#177056=CARTESIAN_POINT('Ctrl Pts',(2.94454728562587,-11.9310589524636,
7.12382045008352));
#177057=CARTESIAN_POINT('Ctrl Pts',(4.38256079447617,-11.3234692963152,
7.15781429485094));
#177058=CARTESIAN_POINT('Ctrl Pts',(5.0234467126375,-10.8925197598213,7.17429916995137));
#177059=CARTESIAN_POINT('Ctrl Pts',(6.12843543087016,-9.79016421404163,
7.20571612241475));
#177060=CARTESIAN_POINT('Ctrl Pts',(6.57338875213929,-9.12098010569882,
7.22287126374453));
#177061=CARTESIAN_POINT('Ctrl Pts',(7.16246253984623,-7.6754434370829,7.25686216389442));
#177062=CARTESIAN_POINT('Ctrl Pts',(7.31192309819969,-6.91763817040788,
7.27335353315107));
#177063=CARTESIAN_POINT('Ctrl Pts',(7.31579321640258,-5.35702296302882,
7.3047829374636));
#177064=CARTESIAN_POINT('Ctrl Pts',(7.15837435650825,-4.56930384564251,
7.32190988058904));
#177065=CARTESIAN_POINT('Ctrl Pts',(6.55491473485962,-3.12993299198908,
7.3558966160709));
#177066=CARTESIAN_POINT('Ctrl Pts',(6.12559745619533,-2.48770158692526,
7.37239495812883));
#177067=CARTESIAN_POINT('Ctrl Pts',(5.15072324439052,-1.50525723992574,
7.4002841637839));
#177068=CARTESIAN_POINT('Ctrl Pts',(4.64917698433963,-1.13671391667246,
7.41340655575428));
#177069=CARTESIAN_POINT('Ctrl Pts',(3.54327007966639,-0.563584301535934,
7.44043176461362));
#177070=CARTESIAN_POINT('Ctrl Pts',(2.94455992939488,-0.364848649851976,
7.45413301308362));
#177071=CARTESIAN_POINT('Ctrl Pts',(2.32591428571396,-0.263200650536777,
7.46742626893856));
#177072=CARTESIAN_POINT('',(2.32591428571429,-0.263200650536821,7.56664501893854));
#177073=CARTESIAN_POINT('',(2.32591428571429,-0.263200650536821,6.30084473196571));
#177074=CARTESIAN_POINT('',(0.395514285714293,-0.263200650536827,6.81304444499281));
#177075=CARTESIAN_POINT('Ctrl Pts',(2.32591428571391,-0.263200650536767,
7.56664501893856));
#177076=CARTESIAN_POINT('Ctrl Pts',(3.04894129015291,-0.381999270074106,
7.55110885044175));
#177077=CARTESIAN_POINT('Ctrl Pts',(3.7438488201096,-0.633266132741076,
7.53503450005788));
#177078=CARTESIAN_POINT('Ctrl Pts',(4.99566756817659,-1.36850800662326,
7.50372283611539));
#177079=CARTESIAN_POINT('Ctrl Pts',(5.54460121591199,-1.84200104407831,
7.48944583519612));
#177080=CARTESIAN_POINT('Ctrl Pts',(6.48110113995156,-3.0039699848467,7.45826465936363));
#177081=CARTESIAN_POINT('Ctrl Pts',(6.84443609906208,-3.6949132947815,7.44133616212374));
#177082=CARTESIAN_POINT('Ctrl Pts',(7.28732589362561,-5.17975060349778,
7.40777279409721));
#177083=CARTESIAN_POINT('Ctrl Pts',(7.36158999113658,-5.95977849278284,
7.39225682246381));
#177084=CARTESIAN_POINT('Ctrl Pts',(7.2069079477035,-7.50098189688501,7.35996118743054));
#177085=CARTESIAN_POINT('Ctrl Pts',(6.98074441338242,-8.24756933343695,
7.34305631202103));
#177086=CARTESIAN_POINT('Ctrl Pts',(6.25366859080514,-9.61646337008691,
7.30945732559345));
#177087=CARTESIAN_POINT('Ctrl Pts',(5.75817263191705,-10.2248721034393,
7.29386319441264));
#177088=CARTESIAN_POINT('Ctrl Pts',(4.55278295146877,-11.2240125717557,
7.26128645622263));
#177089=CARTESIAN_POINT('Ctrl Pts',(3.85183009689123,-11.6015897860404,
7.24403789703604));
#177090=CARTESIAN_POINT('Ctrl Pts',(2.36922073853367,-12.0538687246757,
7.21044110904202));
#177091=CARTESIAN_POINT('Ctrl Pts',(1.60479866662277,-12.1342428846991,
7.19511832104727));
#177092=CARTESIAN_POINT('Ctrl Pts',(0.0600059432427451,-12.0001787167052,
7.16292229011533));
#177093=CARTESIAN_POINT('Ctrl Pts',(-0.704644703408318,-11.7763905301032,
7.1456738055468));
#177094=CARTESIAN_POINT('Ctrl Pts',(-2.07800478059568,-11.0564098306674,
7.11204409534844));
#177095=CARTESIAN_POINT('Ctrl Pts',(-2.67850832667886,-10.5765396424811,
7.0966618120918));
#177096=CARTESIAN_POINT('Ctrl Pts',(-3.68401613168087,-9.39541917881723,
7.06452027169867));
#177097=CARTESIAN_POINT('Ctrl Pts',(-4.07111435822393,-8.69845156986315,
7.04727254769355));
#177098=CARTESIAN_POINT('Ctrl Pts',(-4.54243061696727,-7.22055582982497,
7.01361194604257));
#177099=CARTESIAN_POINT('Ctrl Pts',(-4.63243966527498,-6.45707569838938,
6.99816898575722));
#177100=CARTESIAN_POINT('Ctrl Pts',(-4.51770773702155,-4.909599896134,6.96608007744469));
#177101=CARTESIAN_POINT('Ctrl Pts',(-4.30307442261445,-4.1412623228668,
6.94883370824245));
#177102=CARTESIAN_POINT('Ctrl Pts',(-3.59917885755676,-2.75826640924258,
6.91514418277214));
#177103=CARTESIAN_POINT('Ctrl Pts',(-3.12644571773658,-2.15189295041246,
6.89963991087921));
#177104=CARTESIAN_POINT('Ctrl Pts',(-2.13846503573292,-1.29019368528345,
6.87258244732099));
#177105=CARTESIAN_POINT('Ctrl Pts',(-1.67670088286325,-0.988257920707339,
6.86077633861223));
#177106=CARTESIAN_POINT('Ctrl Pts',(-0.680253252292749,-0.517977551018671,
6.83681035733217));
#177107=CARTESIAN_POINT('Ctrl Pts',(-0.149941435718567,-0.35282301087351,
6.82476501966533));
#177108=CARTESIAN_POINT('Ctrl Pts',(0.395514285714576,-0.263200650536792,
6.81304444499287));
#177109=CARTESIAN_POINT('',(0.395514285714291,-0.263200650536827,6.30084473196572));
#177110=CARTESIAN_POINT('Origin',(1.36071428571431,-6.13755901768,6.30084473196571));
#177111=CARTESIAN_POINT('',(-2.70795444652434,-10.4833192518541,6.30084473196573));
#177112=CARTESIAN_POINT('',(-4.5924107142857,-6.13755901768003,6.30084473196573));
#177113=CARTESIAN_POINT('Origin',(1.36071428571431,-6.13755901768,6.30084473196571));
#177114=CARTESIAN_POINT('',(-4.59241071428569,-6.13755901768002,4.77684473196573));
#177115=CARTESIAN_POINT('',(-4.59241071428568,-6.13755901768002,6.30084473196573));
#177116=CARTESIAN_POINT('Origin',(1.36071428571431,-6.13755901768,4.77684473196571));
#177117=CARTESIAN_POINT('',(1.55664756574182,-12.0874587996429,6.30084473196571));
#177118=CARTESIAN_POINT('Origin',(1.36071428571431,-6.13755901768,6.30084473196571));
#177119=CARTESIAN_POINT('',(2.32591428571429,-0.263200650536821,6.67367626893855));
#177120=CARTESIAN_POINT('Ctrl Pts',(1.55664756574182,-12.0874587996429,
6.30084473196571));
#177121=CARTESIAN_POINT('Ctrl Pts',(2.24533020301062,-12.0647801238731,
6.31488894562267));
#177122=CARTESIAN_POINT('Ctrl Pts',(2.92485546983612,-11.9227064479864,
6.32974388554793));
#177123=CARTESIAN_POINT('Ctrl Pts',(4.20646950691682,-11.4118693185461,
6.359784944877));
#177124=CARTESIAN_POINT('Ctrl Pts',(4.79866126919358,-11.0464505302429,
6.37474407964631));
#177125=CARTESIAN_POINT('Ctrl Pts',(5.88462328053362,-10.0815055213415,
6.40463315652047));
#177126=CARTESIAN_POINT('Ctrl Pts',(6.35184406435352,-9.47059294196427,
6.42024139092222));
#177127=CARTESIAN_POINT('Ctrl Pts',(7.04323922339047,-8.08019594846308,
6.4539756445708));
#177128=CARTESIAN_POINT('Ctrl Pts',(7.25074841939717,-7.30907682353134,
6.47121860661785));
#177129=CARTESIAN_POINT('Ctrl Pts',(7.3517929552106,-5.73935864758481,6.50364093532819));
#177130=CARTESIAN_POINT('Ctrl Pts',(7.24769550432084,-4.95643143294023,
6.51962713209374));
#177131=CARTESIAN_POINT('Ctrl Pts',(6.74653212437626,-3.4868554341485,6.55336907948679));
#177132=CARTESIAN_POINT('Ctrl Pts',(6.35864805675972,-2.81281130235945,
6.57016216742195));
#177133=CARTESIAN_POINT('Ctrl Pts',(5.40534125934349,-1.71642833461193,
6.60016391265285));
#177134=CARTESIAN_POINT('Ctrl Pts',(4.87233221593342,-1.28225692693156,
6.61395416078021));
#177135=CARTESIAN_POINT('Ctrl Pts',(3.67185308390394,-0.607561776702099,
6.64372839538122));
#177136=CARTESIAN_POINT('Ctrl Pts',(3.01137645644706,-0.375827093433395,
6.65894728133877));
#177137=CARTESIAN_POINT('Ctrl Pts',(2.32591428571393,-0.263200650536774,
6.67367626893856));
#177138=CARTESIAN_POINT('',(2.32591428571429,-0.263200650536821,6.77289501893854));
#177139=CARTESIAN_POINT('',(2.32591428571429,-0.263200650536821,6.30084473196571));
#177140=CARTESIAN_POINT('Ctrl Pts',(2.32591428571392,-0.263200650536771,
6.77289501893855));
#177141=CARTESIAN_POINT('Ctrl Pts',(3.01951118417548,-0.377163688634564,
6.75799123496202));
#177142=CARTESIAN_POINT('Ctrl Pts',(3.68746217511965,-0.613068321763514,
6.74258722684146));
#177143=CARTESIAN_POINT('Ctrl Pts',(4.89917673716464,-1.30066685740671,
6.71247942463265));
#177144=CARTESIAN_POINT('Ctrl Pts',(5.43574877029694,-1.74320764513759,
6.69859050860604));
#177145=CARTESIAN_POINT('Ctrl Pts',(6.38571009405964,-2.85371012178544,
6.66833257973992));
#177146=CARTESIAN_POINT('Ctrl Pts',(6.76835319290815,-3.53147701810942,
6.65150827030591));
#177147=CARTESIAN_POINT('Ctrl Pts',(7.25694298250867,-5.00446166996838,
6.61780252602852));
#177148=CARTESIAN_POINT('Ctrl Pts',(7.35457376767561,-5.78677085512289,
6.60192899881174));
#177149=CARTESIAN_POINT('Ctrl Pts',(7.24302415530277,-7.33421649882464,
6.56986721654147));
#177150=CARTESIAN_POINT('Ctrl Pts',(7.03889377567696,-8.08481621095642,
6.55306523000341));
#177151=CARTESIAN_POINT('Ctrl Pts',(6.3596607058697,-9.45887303882636,6.51976106584406));
#177152=CARTESIAN_POINT('Ctrl Pts',(5.89383079197896,-10.0709316680404,
6.5041252627897));
#177153=CARTESIAN_POINT('Ctrl Pts',(4.73494895120638,-11.10550307613,6.47218893224578));
#177154=CARTESIAN_POINT('Ctrl Pts',(4.04542406030663,-11.5095448109307,
6.45494974826241));
#177155=CARTESIAN_POINT('Ctrl Pts',(2.57626597127262,-12.0149105896338,
6.42118118857476));
#177156=CARTESIAN_POINT('Ctrl Pts',(1.81445020068797,-12.122115920542,6.40548512615343));
#177157=CARTESIAN_POINT('Ctrl Pts',(0.356407690153063,-12.0466909879056,
6.37552303501939));
#177158=CARTESIAN_POINT('Ctrl Pts',(-0.328613785766215,-11.8884387885762,
6.36042269887763));
#177159=CARTESIAN_POINT('Ctrl Pts',(-1.61143809795944,-11.3424717974634,
6.33006454184637));
#177160=CARTESIAN_POINT('Ctrl Pts',(-2.19949889066288,-10.9593549994313,
6.31504103235241));
#177161=CARTESIAN_POINT('Ctrl Pts',(-2.7079544465243,-10.4833192518541,
6.30084473196573));
#177162=CARTESIAN_POINT('Origin',(1.36071428571437,-6.13755901768003,17.8558603569657));
#177163=CARTESIAN_POINT('',(2.32591428571432,-0.786339686702723,15.8990474765442));
#177164=CARTESIAN_POINT('',(2.32591428571432,-0.786339686702723,15.7998287265442));
#177165=CARTESIAN_POINT('',(2.32591428571432,-0.786339686702723,15.8990474765442));
#177166=CARTESIAN_POINT('',(0.395514285714324,-0.786339686702718,15.1493919873872));
#177167=CARTESIAN_POINT('Ctrl Pts',(2.32591428571432,-0.786339686702723,
15.8990474765442));
#177168=CARTESIAN_POINT('Ctrl Pts',(4.00162775342529,-1.08858830313893,
15.8593807470258));
#177169=CARTESIAN_POINT('Ctrl Pts',(5.20565637684035,-2.29261692655398,
15.8218759819657));
#177170=CARTESIAN_POINT('Ctrl Pts',(6.79828353752391,-3.88524408723754,
15.7722666069657));
#177171=CARTESIAN_POINT('Ctrl Pts',(6.79828353752392,-6.13755901767999,
15.7226572319657));
#177172=CARTESIAN_POINT('Ctrl Pts',(6.79828353752392,-8.38987394812244,
15.6730478569657));
#177173=CARTESIAN_POINT('Ctrl Pts',(5.20565637684037,-9.982501108806,15.6234384819657));
#177174=CARTESIAN_POINT('Ctrl Pts',(3.61302921615681,-11.5751282694896,
15.5738291069657));
#177175=CARTESIAN_POINT('Ctrl Pts',(1.36071428571436,-11.5751282694896,
15.5242197319657));
#177176=CARTESIAN_POINT('Ctrl Pts',(-0.891600644728089,-11.5751282694896,
15.4746103569657));
#177177=CARTESIAN_POINT('Ctrl Pts',(-2.48422780541165,-9.98250110880602,
15.4250009819657));
#177178=CARTESIAN_POINT('Ctrl Pts',(-4.07685496609522,-8.38987394812247,
15.3753916069657));
#177179=CARTESIAN_POINT('Ctrl Pts',(-4.07685496609522,-6.13755901768002,
15.3257822319657));
#177180=CARTESIAN_POINT('Ctrl Pts',(-4.07685496609523,-3.88524408723757,
15.2761728569657));
#177181=CARTESIAN_POINT('Ctrl Pts',(-2.48422780541167,-2.29261692655401,
15.2265634819657));
#177182=CARTESIAN_POINT('Ctrl Pts',(-1.28019918199663,-1.08858830313895,
15.1890587169057));
#177183=CARTESIAN_POINT('Ctrl Pts',(0.395514285714325,-0.786339686702718,
15.1493919873872));
#177184=CARTESIAN_POINT('',(0.395514285714326,-0.786339686702729,15.0501732373872));
#177185=CARTESIAN_POINT('',(0.395514285714326,-0.786339686702729,15.0501732373872));
#177186=CARTESIAN_POINT('Ctrl Pts',(2.32591428571432,-0.786339686702723,
15.7998287265442));
#177187=CARTESIAN_POINT('Ctrl Pts',(4.00162775342529,-1.08858830313893,
15.7601619970258));
#177188=CARTESIAN_POINT('Ctrl Pts',(5.20565637684035,-2.29261692655398,
15.7226572319657));
#177189=CARTESIAN_POINT('Ctrl Pts',(6.79828353752391,-3.88524408723754,
15.6730478569657));
#177190=CARTESIAN_POINT('Ctrl Pts',(6.79828353752392,-6.13755901767999,
15.6234384819657));
#177191=CARTESIAN_POINT('Ctrl Pts',(6.79828353752392,-8.38987394812244,
15.5738291069657));
#177192=CARTESIAN_POINT('Ctrl Pts',(5.20565637684037,-9.982501108806,15.5242197319657));
#177193=CARTESIAN_POINT('Ctrl Pts',(3.61302921615681,-11.5751282694896,
15.4746103569657));
#177194=CARTESIAN_POINT('Ctrl Pts',(1.36071428571436,-11.5751282694896,
15.4250009819657));
#177195=CARTESIAN_POINT('Ctrl Pts',(-0.891600644728089,-11.5751282694896,
15.3753916069657));
#177196=CARTESIAN_POINT('Ctrl Pts',(-2.48422780541165,-9.98250110880602,
15.3257822319657));
#177197=CARTESIAN_POINT('Ctrl Pts',(-4.07685496609522,-8.38987394812247,
15.2761728569657));
#177198=CARTESIAN_POINT('Ctrl Pts',(-4.07685496609522,-6.13755901768002,
15.2265634819657));
#177199=CARTESIAN_POINT('Ctrl Pts',(-4.07685496609523,-3.88524408723757,
15.1769541069657));
#177200=CARTESIAN_POINT('Ctrl Pts',(-2.48422780541167,-2.29261692655401,
15.1273447319657));
#177201=CARTESIAN_POINT('Ctrl Pts',(-1.28019918199663,-1.08858830313895,
15.0898399669056));
#177202=CARTESIAN_POINT('Ctrl Pts',(0.395514285714326,-0.786339686702729,
15.0501732373872));
#177203=CARTESIAN_POINT('Origin',(1.36071428571437,-6.13755901768003,17.8558603569657));
#177204=CARTESIAN_POINT('',(2.32591428571432,-0.786339686702723,15.1052974765442));
#177205=CARTESIAN_POINT('',(2.32591428571432,-0.786339686702723,15.0060787265442));
#177206=CARTESIAN_POINT('',(2.32591428571432,-0.786339686702723,15.1052974765442));
#177207=CARTESIAN_POINT('',(0.395514285714307,-0.786339686702721,14.3556419873872));
#177208=CARTESIAN_POINT('Ctrl Pts',(2.32591428571432,-0.786339686702723,
15.1052974765442));
#177209=CARTESIAN_POINT('Ctrl Pts',(4.00162775342528,-1.08858830313893,
15.0656307470258));
#177210=CARTESIAN_POINT('Ctrl Pts',(5.20565637684034,-2.29261692655398,
15.0281259819657));
#177211=CARTESIAN_POINT('Ctrl Pts',(6.79828353752391,-3.88524408723754,
14.9785166069657));
#177212=CARTESIAN_POINT('Ctrl Pts',(6.79828353752392,-6.13755901767999,
14.9289072319657));
#177213=CARTESIAN_POINT('Ctrl Pts',(6.79828353752392,-8.38987394812244,
14.8792978569657));
#177214=CARTESIAN_POINT('Ctrl Pts',(5.20565637684036,-9.982501108806,14.8296884819657));
#177215=CARTESIAN_POINT('Ctrl Pts',(3.61302921615681,-11.5751282694896,
14.7800791069657));
#177216=CARTESIAN_POINT('Ctrl Pts',(1.36071428571436,-11.5751282694896,
14.7304697319657));
#177217=CARTESIAN_POINT('Ctrl Pts',(-0.891600644728092,-11.5751282694896,
14.6808603569657));
#177218=CARTESIAN_POINT('Ctrl Pts',(-2.48422780541165,-9.98250110880602,
14.6312509819657));
#177219=CARTESIAN_POINT('Ctrl Pts',(-4.07685496609522,-8.38987394812247,
14.5816416069657));
#177220=CARTESIAN_POINT('Ctrl Pts',(-4.07685496609523,-6.13755901768002,
14.5320322319657));
#177221=CARTESIAN_POINT('Ctrl Pts',(-4.07685496609523,-3.88524408723757,
14.4824228569657));
#177222=CARTESIAN_POINT('Ctrl Pts',(-2.48422780541168,-2.29261692655401,
14.4328134819657));
#177223=CARTESIAN_POINT('Ctrl Pts',(-1.28019918199664,-1.08858830313896,
14.3953087169056));
#177224=CARTESIAN_POINT('Ctrl Pts',(0.395514285714307,-0.786339686702721,
14.3556419873872));
#177225=CARTESIAN_POINT('',(0.395514285714308,-0.786339686702733,14.2564232373872));
#177226=CARTESIAN_POINT('',(0.395514285714308,-0.786339686702733,14.2564232373872));
#177227=CARTESIAN_POINT('Ctrl Pts',(2.32591428571432,-0.786339686702723,
15.0060787265442));
#177228=CARTESIAN_POINT('Ctrl Pts',(4.00162775342528,-1.08858830313893,
14.9664119970258));
#177229=CARTESIAN_POINT('Ctrl Pts',(5.20565637684034,-2.29261692655398,
14.9289072319657));
#177230=CARTESIAN_POINT('Ctrl Pts',(6.79828353752391,-3.88524408723754,
14.8792978569657));
#177231=CARTESIAN_POINT('Ctrl Pts',(6.79828353752391,-6.13755901767999,
14.8296884819657));
#177232=CARTESIAN_POINT('Ctrl Pts',(6.79828353752392,-8.38987394812244,
14.7800791069657));
#177233=CARTESIAN_POINT('Ctrl Pts',(5.20565637684036,-9.982501108806,14.7304697319657));
#177234=CARTESIAN_POINT('Ctrl Pts',(3.61302921615681,-11.5751282694896,
14.6808603569657));
#177235=CARTESIAN_POINT('Ctrl Pts',(1.36071428571436,-11.5751282694896,
14.6312509819657));
#177236=CARTESIAN_POINT('Ctrl Pts',(-0.891600644728092,-11.5751282694896,
14.5816416069657));
#177237=CARTESIAN_POINT('Ctrl Pts',(-2.48422780541166,-9.98250110880602,
14.5320322319657));
#177238=CARTESIAN_POINT('Ctrl Pts',(-4.07685496609522,-8.38987394812247,
14.4824228569657));
#177239=CARTESIAN_POINT('Ctrl Pts',(-4.07685496609523,-6.13755901768002,
14.4328134819657));
#177240=CARTESIAN_POINT('Ctrl Pts',(-4.07685496609523,-3.88524408723757,
14.3832041069657));
#177241=CARTESIAN_POINT('Ctrl Pts',(-2.48422780541168,-2.29261692655401,
14.3335947319657));
#177242=CARTESIAN_POINT('Ctrl Pts',(-1.28019918199664,-1.08858830313896,
14.2960899669056));
#177243=CARTESIAN_POINT('Ctrl Pts',(0.395514285714308,-0.786339686702733,
14.2564232373872));
#177244=CARTESIAN_POINT('Origin',(1.36071428571437,-6.13755901768003,17.8558603569657));
#177245=CARTESIAN_POINT('',(2.32591428571432,-0.786339686702723,14.3115474765442));
#177246=CARTESIAN_POINT('',(2.32591428571432,-0.786339686702723,14.2123287265442));
#177247=CARTESIAN_POINT('',(2.32591428571432,-0.786339686702723,14.3115474765442));
#177248=CARTESIAN_POINT('',(0.395514285714304,-0.786339686702721,13.5618919873872));
#177249=CARTESIAN_POINT('Ctrl Pts',(2.32591428571432,-0.786339686702723,
14.3115474765442));
#177250=CARTESIAN_POINT('Ctrl Pts',(4.00162775342528,-1.08858830313893,
14.2718807470258));
#177251=CARTESIAN_POINT('Ctrl Pts',(5.20565637684034,-2.29261692655398,
14.2343759819657));
#177252=CARTESIAN_POINT('Ctrl Pts',(6.79828353752391,-3.88524408723754,
14.1847666069657));
#177253=CARTESIAN_POINT('Ctrl Pts',(6.79828353752391,-6.13755901767999,
14.1351572319657));
#177254=CARTESIAN_POINT('Ctrl Pts',(6.79828353752392,-8.38987394812244,
14.0855478569657));
#177255=CARTESIAN_POINT('Ctrl Pts',(5.20565637684036,-9.982501108806,14.0359384819657));
#177256=CARTESIAN_POINT('Ctrl Pts',(3.6130292161568,-11.5751282694896,13.9863291069657));
#177257=CARTESIAN_POINT('Ctrl Pts',(1.36071428571436,-11.5751282694896,
13.9367197319657));
#177258=CARTESIAN_POINT('Ctrl Pts',(-0.891600644728094,-11.5751282694896,
13.8871103569657));
#177259=CARTESIAN_POINT('Ctrl Pts',(-2.48422780541166,-9.98250110880602,
13.8375009819657));
#177260=CARTESIAN_POINT('Ctrl Pts',(-4.07685496609522,-8.38987394812247,
13.7878916069657));
#177261=CARTESIAN_POINT('Ctrl Pts',(-4.07685496609523,-6.13755901768002,
13.7382822319657));
#177262=CARTESIAN_POINT('Ctrl Pts',(-4.07685496609524,-3.88524408723757,
13.6886728569657));
#177263=CARTESIAN_POINT('Ctrl Pts',(-2.48422780541168,-2.29261692655401,
13.6390634819657));
#177264=CARTESIAN_POINT('Ctrl Pts',(-1.28019918199664,-1.08858830313896,
13.6015587169057));
#177265=CARTESIAN_POINT('Ctrl Pts',(0.395514285714304,-0.786339686702721,
13.5618919873872));
#177266=CARTESIAN_POINT('',(0.395514285714306,-0.786339686702733,13.4626732373872));
#177267=CARTESIAN_POINT('',(0.395514285714306,-0.786339686702733,13.4626732373872));
#177268=CARTESIAN_POINT('Ctrl Pts',(2.32591428571432,-0.786339686702723,
14.2123287265442));
#177269=CARTESIAN_POINT('Ctrl Pts',(4.00162775342528,-1.08858830313893,
14.1726619970258));
#177270=CARTESIAN_POINT('Ctrl Pts',(5.20565637684034,-2.29261692655398,
14.1351572319657));
#177271=CARTESIAN_POINT('Ctrl Pts',(6.79828353752391,-3.88524408723754,
14.0855478569657));
#177272=CARTESIAN_POINT('Ctrl Pts',(6.79828353752391,-6.13755901767999,
14.0359384819657));
#177273=CARTESIAN_POINT('Ctrl Pts',(6.79828353752392,-8.38987394812244,
13.9863291069657));
#177274=CARTESIAN_POINT('Ctrl Pts',(5.20565637684036,-9.982501108806,13.9367197319657));
#177275=CARTESIAN_POINT('Ctrl Pts',(3.6130292161568,-11.5751282694896,13.8871103569657));
#177276=CARTESIAN_POINT('Ctrl Pts',(1.36071428571436,-11.5751282694896,
13.8375009819657));
#177277=CARTESIAN_POINT('Ctrl Pts',(-0.891600644728095,-11.5751282694896,
13.7878916069657));
#177278=CARTESIAN_POINT('Ctrl Pts',(-2.48422780541166,-9.98250110880602,
13.7382822319657));
#177279=CARTESIAN_POINT('Ctrl Pts',(-4.07685496609522,-8.38987394812247,
13.6886728569657));
#177280=CARTESIAN_POINT('Ctrl Pts',(-4.07685496609523,-6.13755901768002,
13.6390634819657));
#177281=CARTESIAN_POINT('Ctrl Pts',(-4.07685496609524,-3.88524408723757,
13.5894541069657));
#177282=CARTESIAN_POINT('Ctrl Pts',(-2.48422780541168,-2.29261692655401,
13.5398447319657));
#177283=CARTESIAN_POINT('Ctrl Pts',(-1.28019918199664,-1.08858830313896,
13.5023399669056));
#177284=CARTESIAN_POINT('Ctrl Pts',(0.395514285714306,-0.786339686702733,
13.4626732373872));
#177285=CARTESIAN_POINT('Origin',(1.36071428571437,-6.13755901768003,17.8558603569657));
#177286=CARTESIAN_POINT('',(2.32591428571431,-0.786339686702723,13.5177974765442));
#177287=CARTESIAN_POINT('',(2.32591428571431,-0.786339686702723,13.4185787265442));
#177288=CARTESIAN_POINT('',(2.32591428571431,-0.786339686702723,13.5177974765442));
#177289=CARTESIAN_POINT('',(0.395514285714301,-0.786339686702721,12.7681419873872));
#177290=CARTESIAN_POINT('Ctrl Pts',(2.32591428571431,-0.786339686702723,
13.5177974765442));
#177291=CARTESIAN_POINT('Ctrl Pts',(4.00162775342528,-1.08858830313893,
13.4781307470258));
#177292=CARTESIAN_POINT('Ctrl Pts',(5.20565637684034,-2.29261692655398,
13.4406259819657));
#177293=CARTESIAN_POINT('Ctrl Pts',(6.7982835375239,-3.88524408723754,13.3910166069657));
#177294=CARTESIAN_POINT('Ctrl Pts',(6.79828353752391,-6.13755901767999,
13.3414072319657));
#177295=CARTESIAN_POINT('Ctrl Pts',(6.79828353752392,-8.38987394812244,
13.2917978569657));
#177296=CARTESIAN_POINT('Ctrl Pts',(5.20565637684036,-9.982501108806,13.2421884819657));
#177297=CARTESIAN_POINT('Ctrl Pts',(3.6130292161568,-11.5751282694896,13.1925791069657));
#177298=CARTESIAN_POINT('Ctrl Pts',(1.36071428571435,-11.5751282694896,
13.1429697319657));
#177299=CARTESIAN_POINT('Ctrl Pts',(-0.891600644728097,-11.5751282694896,
13.0933603569657));
#177300=CARTESIAN_POINT('Ctrl Pts',(-2.48422780541166,-9.98250110880602,
13.0437509819657));
#177301=CARTESIAN_POINT('Ctrl Pts',(-4.07685496609523,-8.38987394812247,
12.9941416069657));
#177302=CARTESIAN_POINT('Ctrl Pts',(-4.07685496609523,-6.13755901768002,
12.9445322319657));
#177303=CARTESIAN_POINT('Ctrl Pts',(-4.07685496609524,-3.88524408723757,
12.8949228569657));
#177304=CARTESIAN_POINT('Ctrl Pts',(-2.48422780541168,-2.29261692655401,
12.8453134819657));
#177305=CARTESIAN_POINT('Ctrl Pts',(-1.28019918199666,-1.08858830313898,
12.8078087169056));
#177306=CARTESIAN_POINT('Ctrl Pts',(0.395514285714301,-0.786339686702721,
12.7681419873872));
#177307=CARTESIAN_POINT('',(0.395514285714303,-0.786339686702733,12.6689232373872));
#177308=CARTESIAN_POINT('',(0.395514285714303,-0.786339686702733,12.6689232373872));
#177309=CARTESIAN_POINT('Ctrl Pts',(2.32591428571431,-0.786339686702723,
13.4185787265442));
#177310=CARTESIAN_POINT('Ctrl Pts',(4.00162775342528,-1.08858830313893,
13.3789119970258));
#177311=CARTESIAN_POINT('Ctrl Pts',(5.20565637684034,-2.29261692655398,
13.3414072319657));
#177312=CARTESIAN_POINT('Ctrl Pts',(6.7982835375239,-3.88524408723754,13.2917978569657));
#177313=CARTESIAN_POINT('Ctrl Pts',(6.79828353752391,-6.13755901767999,
13.2421884819657));
#177314=CARTESIAN_POINT('Ctrl Pts',(6.79828353752392,-8.38987394812244,
13.1925791069657));
#177315=CARTESIAN_POINT('Ctrl Pts',(5.20565637684036,-9.982501108806,13.1429697319657));
#177316=CARTESIAN_POINT('Ctrl Pts',(3.6130292161568,-11.5751282694896,13.0933603569657));
#177317=CARTESIAN_POINT('Ctrl Pts',(1.36071428571435,-11.5751282694896,
13.0437509819657));
#177318=CARTESIAN_POINT('Ctrl Pts',(-0.891600644728097,-11.5751282694896,
12.9941416069657));
#177319=CARTESIAN_POINT('Ctrl Pts',(-2.48422780541166,-9.98250110880602,
12.9445322319657));
#177320=CARTESIAN_POINT('Ctrl Pts',(-4.07685496609523,-8.38987394812247,
12.8949228569657));
#177321=CARTESIAN_POINT('Ctrl Pts',(-4.07685496609523,-6.13755901768002,
12.8453134819657));
#177322=CARTESIAN_POINT('Ctrl Pts',(-4.07685496609524,-3.88524408723757,
12.7957041069657));
#177323=CARTESIAN_POINT('Ctrl Pts',(-2.48422780541168,-2.29261692655401,
12.7460947319657));
#177324=CARTESIAN_POINT('Ctrl Pts',(-1.28019918199667,-1.08858830313898,
12.7085899669056));
#177325=CARTESIAN_POINT('Ctrl Pts',(0.395514285714303,-0.786339686702733,
12.6689232373872));
#177326=CARTESIAN_POINT('Origin',(1.36071428571437,-6.13755901768003,17.8558603569657));
#177327=CARTESIAN_POINT('',(2.32591428571431,-0.786339686702723,12.7240474765442));
#177328=CARTESIAN_POINT('',(2.32591428571431,-0.786339686702723,12.6248287265442));
#177329=CARTESIAN_POINT('',(2.32591428571431,-0.786339686702723,12.7240474765442));
#177330=CARTESIAN_POINT('',(0.395514285714298,-0.786339686702721,11.9743919873872));
#177331=CARTESIAN_POINT('Ctrl Pts',(2.32591428571431,-0.786339686702723,
12.7240474765442));
#177332=CARTESIAN_POINT('Ctrl Pts',(4.00162775342528,-1.08858830313893,
12.6843807470258));
#177333=CARTESIAN_POINT('Ctrl Pts',(5.20565637684033,-2.29261692655398,
12.6468759819657));
#177334=CARTESIAN_POINT('Ctrl Pts',(6.7982835375239,-3.88524408723754,12.5972666069657));
#177335=CARTESIAN_POINT('Ctrl Pts',(6.79828353752391,-6.13755901767999,
12.5476572319657));
#177336=CARTESIAN_POINT('Ctrl Pts',(6.79828353752391,-8.38987394812244,
12.4980478569657));
#177337=CARTESIAN_POINT('Ctrl Pts',(5.20565637684036,-9.982501108806,12.4484384819657));
#177338=CARTESIAN_POINT('Ctrl Pts',(3.6130292161568,-11.5751282694896,12.3988291069657));
#177339=CARTESIAN_POINT('Ctrl Pts',(1.36071428571435,-11.5751282694896,
12.3492197319657));
#177340=CARTESIAN_POINT('Ctrl Pts',(-0.8916006447281,-11.5751282694896,
12.2996103569657));
#177341=CARTESIAN_POINT('Ctrl Pts',(-2.48422780541166,-9.98250110880602,
12.2500009819657));
#177342=CARTESIAN_POINT('Ctrl Pts',(-4.07685496609523,-8.38987394812247,
12.2003916069657));
#177343=CARTESIAN_POINT('Ctrl Pts',(-4.07685496609523,-6.13755901768002,
12.1507822319657));
#177344=CARTESIAN_POINT('Ctrl Pts',(-4.07685496609524,-3.88524408723757,
12.1011728569657));
#177345=CARTESIAN_POINT('Ctrl Pts',(-2.48422780541168,-2.29261692655401,
12.0515634819657));
#177346=CARTESIAN_POINT('Ctrl Pts',(-1.28019918199695,-1.08858830313926,
12.0140587169057));
#177347=CARTESIAN_POINT('Ctrl Pts',(0.395514285714298,-0.786339686702721,
11.9743919873872));
#177348=CARTESIAN_POINT('',(0.3955142857143,-0.786339686702733,11.8751732373872));
#177349=CARTESIAN_POINT('',(0.3955142857143,-0.786339686702733,11.8751732373872));
#177350=CARTESIAN_POINT('Ctrl Pts',(2.32591428571431,-0.786339686702723,
12.6248287265442));
#177351=CARTESIAN_POINT('Ctrl Pts',(4.00162775342528,-1.08858830313893,
12.5851619970258));
#177352=CARTESIAN_POINT('Ctrl Pts',(5.20565637684033,-2.29261692655398,
12.5476572319657));
#177353=CARTESIAN_POINT('Ctrl Pts',(6.7982835375239,-3.88524408723754,12.4980478569657));
#177354=CARTESIAN_POINT('Ctrl Pts',(6.79828353752391,-6.13755901767999,
12.4484384819657));
#177355=CARTESIAN_POINT('Ctrl Pts',(6.79828353752391,-8.38987394812244,
12.3988291069657));
#177356=CARTESIAN_POINT('Ctrl Pts',(5.20565637684036,-9.982501108806,12.3492197319657));
#177357=CARTESIAN_POINT('Ctrl Pts',(3.6130292161568,-11.5751282694896,12.2996103569657));
#177358=CARTESIAN_POINT('Ctrl Pts',(1.36071428571435,-11.5751282694896,
12.2500009819657));
#177359=CARTESIAN_POINT('Ctrl Pts',(-0.8916006447281,-11.5751282694896,
12.2003916069657));
#177360=CARTESIAN_POINT('Ctrl Pts',(-2.48422780541166,-9.98250110880602,
12.1507822319657));
#177361=CARTESIAN_POINT('Ctrl Pts',(-4.07685496609523,-8.38987394812247,
12.1011728569657));
#177362=CARTESIAN_POINT('Ctrl Pts',(-4.07685496609524,-6.13755901768002,
12.0515634819657));
#177363=CARTESIAN_POINT('Ctrl Pts',(-4.07685496609524,-3.88524408723757,
12.0019541069657));
#177364=CARTESIAN_POINT('Ctrl Pts',(-2.48422780541168,-2.29261692655401,
11.9523447319657));
#177365=CARTESIAN_POINT('Ctrl Pts',(-1.28019918199695,-1.08858830313926,
11.9148399669057));
#177366=CARTESIAN_POINT('Ctrl Pts',(0.3955142857143,-0.786339686702733,
11.8751732373872));
#177367=CARTESIAN_POINT('Origin',(1.36071428571437,-6.13755901768003,17.8558603569657));
#177368=CARTESIAN_POINT('',(2.32591428571431,-0.786339686702723,11.9302974765442));
#177369=CARTESIAN_POINT('',(2.32591428571431,-0.786339686702723,11.8310787265442));
#177370=CARTESIAN_POINT('',(2.32591428571431,-0.786339686702723,11.9302974765442));
#177371=CARTESIAN_POINT('',(0.395514285714296,-0.786339686702721,11.1806419873872));
#177372=CARTESIAN_POINT('Ctrl Pts',(2.32591428571431,-0.786339686702723,
11.9302974765442));
#177373=CARTESIAN_POINT('Ctrl Pts',(4.00162775342527,-1.08858830313893,
11.8906307470258));
#177374=CARTESIAN_POINT('Ctrl Pts',(5.20565637684033,-2.29261692655398,
11.8531259819657));
#177375=CARTESIAN_POINT('Ctrl Pts',(6.7982835375239,-3.88524408723754,11.8035166069657));
#177376=CARTESIAN_POINT('Ctrl Pts',(6.79828353752391,-6.13755901767999,
11.7539072319657));
#177377=CARTESIAN_POINT('Ctrl Pts',(6.79828353752391,-8.38987394812244,
11.7042978569657));
#177378=CARTESIAN_POINT('Ctrl Pts',(5.20565637684035,-9.982501108806,11.6546884819657));
#177379=CARTESIAN_POINT('Ctrl Pts',(3.6130292161568,-11.5751282694896,11.6050791069657));
#177380=CARTESIAN_POINT('Ctrl Pts',(1.36071428571435,-11.5751282694896,
11.5554697319657));
#177381=CARTESIAN_POINT('Ctrl Pts',(-0.891600644728103,-11.5751282694896,
11.5058603569657));
#177382=CARTESIAN_POINT('Ctrl Pts',(-2.48422780541167,-9.98250110880602,
11.4562509819657));
#177383=CARTESIAN_POINT('Ctrl Pts',(-4.07685496609523,-8.38987394812247,
11.4066416069657));
#177384=CARTESIAN_POINT('Ctrl Pts',(-4.07685496609524,-6.13755901768002,
11.3570322319657));
#177385=CARTESIAN_POINT('Ctrl Pts',(-4.07685496609524,-3.88524408723757,
11.3074228569657));
#177386=CARTESIAN_POINT('Ctrl Pts',(-2.48422780541169,-2.29261692655401,
11.2578134819657));
#177387=CARTESIAN_POINT('Ctrl Pts',(-1.28019918199665,-1.08858830313896,
11.2203087169056));
#177388=CARTESIAN_POINT('Ctrl Pts',(0.395514285714296,-0.786339686702721,
11.1806419873872));
#177389=CARTESIAN_POINT('',(0.395514285714297,-0.786339686702733,11.0814232373872));
#177390=CARTESIAN_POINT('',(0.395514285714297,-0.786339686702733,11.0814232373872));
#177391=CARTESIAN_POINT('Ctrl Pts',(2.32591428571431,-0.786339686702723,
11.8310787265442));
#177392=CARTESIAN_POINT('Ctrl Pts',(4.00162775342527,-1.08858830313893,
11.7914119970258));
#177393=CARTESIAN_POINT('Ctrl Pts',(5.20565637684033,-2.29261692655398,
11.7539072319657));
#177394=CARTESIAN_POINT('Ctrl Pts',(6.7982835375239,-3.88524408723754,11.7042978569657));
#177395=CARTESIAN_POINT('Ctrl Pts',(6.79828353752391,-6.13755901767999,
11.6546884819657));
#177396=CARTESIAN_POINT('Ctrl Pts',(6.79828353752391,-8.38987394812244,
11.6050791069657));
#177397=CARTESIAN_POINT('Ctrl Pts',(5.20565637684035,-9.982501108806,11.5554697319657));
#177398=CARTESIAN_POINT('Ctrl Pts',(3.6130292161568,-11.5751282694896,11.5058603569657));
#177399=CARTESIAN_POINT('Ctrl Pts',(1.36071428571435,-11.5751282694896,
11.4562509819657));
#177400=CARTESIAN_POINT('Ctrl Pts',(-0.891600644728103,-11.5751282694896,
11.4066416069657));
#177401=CARTESIAN_POINT('Ctrl Pts',(-2.48422780541167,-9.98250110880602,
11.3570322319657));
#177402=CARTESIAN_POINT('Ctrl Pts',(-4.07685496609523,-8.38987394812247,
11.3074228569657));
#177403=CARTESIAN_POINT('Ctrl Pts',(-4.07685496609524,-6.13755901768002,
11.2578134819657));
#177404=CARTESIAN_POINT('Ctrl Pts',(-4.07685496609524,-3.88524408723757,
11.2082041069657));
#177405=CARTESIAN_POINT('Ctrl Pts',(-2.48422780541169,-2.29261692655401,
11.1585947319657));
#177406=CARTESIAN_POINT('Ctrl Pts',(-1.28019918199665,-1.08858830313896,
11.1210899669056));
#177407=CARTESIAN_POINT('Ctrl Pts',(0.395514285714297,-0.786339686702733,
11.0814232373872));
#177408=CARTESIAN_POINT('Origin',(1.36071428571437,-6.13755901768003,17.8558603569657));
#177409=CARTESIAN_POINT('',(2.32591428571428,-0.786339686702717,11.1365474765442));
#177410=CARTESIAN_POINT('',(2.32591428571428,-0.786339686702717,11.0373287265442));
#177411=CARTESIAN_POINT('',(2.32591428571428,-0.786339686702717,11.1365474765442));
#177412=CARTESIAN_POINT('',(0.395514285714293,-0.786339686702721,10.3868919873872));
#177413=CARTESIAN_POINT('Ctrl Pts',(2.32591428571428,-0.786339686702717,
11.1365474765442));
#177414=CARTESIAN_POINT('Ctrl Pts',(4.00162775342623,-1.08858830313989,
11.0968807470258));
#177415=CARTESIAN_POINT('Ctrl Pts',(5.20565637684033,-2.29261692655398,
11.0593759819657));
#177416=CARTESIAN_POINT('Ctrl Pts',(6.7982835375239,-3.88524408723754,11.0097666069657));
#177417=CARTESIAN_POINT('Ctrl Pts',(6.7982835375239,-6.13755901767999,10.9601572319657));
#177418=CARTESIAN_POINT('Ctrl Pts',(6.79828353752391,-8.38987394812244,
10.9105478569657));
#177419=CARTESIAN_POINT('Ctrl Pts',(5.20565637684035,-9.982501108806,10.8609384819657));
#177420=CARTESIAN_POINT('Ctrl Pts',(3.61302921615679,-11.5751282694896,
10.8113291069657));
#177421=CARTESIAN_POINT('Ctrl Pts',(1.36071428571434,-11.5751282694896,
10.7617197319657));
#177422=CARTESIAN_POINT('Ctrl Pts',(-0.891600644728105,-11.5751282694896,
10.7121103569657));
#177423=CARTESIAN_POINT('Ctrl Pts',(-2.48422780541167,-9.98250110880602,
10.6625009819657));
#177424=CARTESIAN_POINT('Ctrl Pts',(-4.07685496609523,-8.38987394812247,
10.6128916069657));
#177425=CARTESIAN_POINT('Ctrl Pts',(-4.07685496609524,-6.13755901768002,
10.5632822319657));
#177426=CARTESIAN_POINT('Ctrl Pts',(-4.07685496609525,-3.88524408723757,
10.5136728569657));
#177427=CARTESIAN_POINT('Ctrl Pts',(-2.48422780541169,-2.29261692655401,
10.4640634819657));
#177428=CARTESIAN_POINT('Ctrl Pts',(-1.28019918199665,-1.08858830313896,
10.4265587169056));
#177429=CARTESIAN_POINT('Ctrl Pts',(0.395514285714293,-0.786339686702721,
10.3868919873872));
#177430=CARTESIAN_POINT('',(0.395514285714294,-0.786339686702733,10.2876732373872));
#177431=CARTESIAN_POINT('',(0.395514285714294,-0.786339686702733,10.2876732373872));
#177432=CARTESIAN_POINT('Ctrl Pts',(2.32591428571428,-0.786339686702717,
11.0373287265442));
#177433=CARTESIAN_POINT('Ctrl Pts',(4.00162775342623,-1.08858830313989,
10.9976619970258));
#177434=CARTESIAN_POINT('Ctrl Pts',(5.20565637684033,-2.29261692655398,
10.9601572319657));
#177435=CARTESIAN_POINT('Ctrl Pts',(6.79828353752389,-3.88524408723754,
10.9105478569657));
#177436=CARTESIAN_POINT('Ctrl Pts',(6.7982835375239,-6.13755901767999,10.8609384819657));
#177437=CARTESIAN_POINT('Ctrl Pts',(6.79828353752391,-8.38987394812244,
10.8113291069657));
#177438=CARTESIAN_POINT('Ctrl Pts',(5.20565637684035,-9.982501108806,10.7617197319657));
#177439=CARTESIAN_POINT('Ctrl Pts',(3.61302921615679,-11.5751282694896,
10.7121103569657));
#177440=CARTESIAN_POINT('Ctrl Pts',(1.36071428571434,-11.5751282694896,
10.6625009819657));
#177441=CARTESIAN_POINT('Ctrl Pts',(-0.891600644728105,-11.5751282694896,
10.6128916069657));
#177442=CARTESIAN_POINT('Ctrl Pts',(-2.48422780541167,-9.98250110880602,
10.5632822319657));
#177443=CARTESIAN_POINT('Ctrl Pts',(-4.07685496609523,-8.38987394812247,
10.5136728569657));
#177444=CARTESIAN_POINT('Ctrl Pts',(-4.07685496609524,-6.13755901768002,
10.4640634819657));
#177445=CARTESIAN_POINT('Ctrl Pts',(-4.07685496609525,-3.88524408723757,
10.4144541069657));
#177446=CARTESIAN_POINT('Ctrl Pts',(-2.48422780541169,-2.29261692655401,
10.3648447319657));
#177447=CARTESIAN_POINT('Ctrl Pts',(-1.28019918199665,-1.08858830313896,
10.3273399669056));
#177448=CARTESIAN_POINT('Ctrl Pts',(0.395514285714295,-0.786339686702733,
10.2876732373872));
#177449=CARTESIAN_POINT('Origin',(1.36071428571437,-6.13755901768003,17.8558603569657));
#177450=CARTESIAN_POINT('',(2.32591428571427,-0.786339686702717,10.3427974765442));
#177451=CARTESIAN_POINT('',(2.32591428571427,-0.786339686702717,10.2435787265442));
#177452=CARTESIAN_POINT('',(2.32591428571427,-0.786339686702717,10.3427974765442));
#177453=CARTESIAN_POINT('',(0.39551428571429,-0.786339686702721,9.59314198738722));
#177454=CARTESIAN_POINT('Ctrl Pts',(2.32591428571427,-0.786339686702717,
10.3427974765442));
#177455=CARTESIAN_POINT('Ctrl Pts',(4.00162775342684,-1.0885883031405,10.3031307470257));
#177456=CARTESIAN_POINT('Ctrl Pts',(5.20565637684033,-2.29261692655398,
10.2656259819657));
#177457=CARTESIAN_POINT('Ctrl Pts',(6.79828353752389,-3.88524408723754,
10.2160166069657));
#177458=CARTESIAN_POINT('Ctrl Pts',(6.7982835375239,-6.13755901767999,10.1664072319657));
#177459=CARTESIAN_POINT('Ctrl Pts',(6.79828353752391,-8.38987394812244,
10.1167978569657));
#177460=CARTESIAN_POINT('Ctrl Pts',(5.20565637684035,-9.982501108806,10.0671884819657));
#177461=CARTESIAN_POINT('Ctrl Pts',(3.61302921615679,-11.5751282694896,
10.0175791069657));
#177462=CARTESIAN_POINT('Ctrl Pts',(1.36071428571434,-11.5751282694896,
9.96796973196571));
#177463=CARTESIAN_POINT('Ctrl Pts',(-0.891600644728108,-11.5751282694896,
9.91836035696572));
#177464=CARTESIAN_POINT('Ctrl Pts',(-2.48422780541167,-9.98250110880602,
9.86875098196573));
#177465=CARTESIAN_POINT('Ctrl Pts',(-4.07685496609524,-8.38987394812247,
9.81914160696573));
#177466=CARTESIAN_POINT('Ctrl Pts',(-4.07685496609524,-6.13755901768002,
9.76953223196573));
#177467=CARTESIAN_POINT('Ctrl Pts',(-4.07685496609525,-3.88524408723757,
9.71992285696573));
#177468=CARTESIAN_POINT('Ctrl Pts',(-2.48422780541169,-2.29261692655401,
9.67031348196573));
#177469=CARTESIAN_POINT('Ctrl Pts',(-1.28019918199665,-1.08858830313896,
9.63280871690565));
#177470=CARTESIAN_POINT('Ctrl Pts',(0.39551428571429,-0.786339686702721,
9.59314198738723));
#177471=CARTESIAN_POINT('',(0.395514285714292,-0.786339686702733,9.49392323738722));
#177472=CARTESIAN_POINT('',(0.395514285714292,-0.786339686702733,9.49392323738722));
#177473=CARTESIAN_POINT('Ctrl Pts',(2.32591428571427,-0.786339686702717,
10.2435787265442));
#177474=CARTESIAN_POINT('Ctrl Pts',(4.00162775342684,-1.0885883031405,10.2039119970257));
#177475=CARTESIAN_POINT('Ctrl Pts',(5.20565637684033,-2.29261692655398,
10.1664072319657));
#177476=CARTESIAN_POINT('Ctrl Pts',(6.79828353752389,-3.88524408723754,
10.1167978569657));
#177477=CARTESIAN_POINT('Ctrl Pts',(6.7982835375239,-6.13755901767999,10.0671884819657));
#177478=CARTESIAN_POINT('Ctrl Pts',(6.79828353752391,-8.38987394812244,
10.0175791069657));
#177479=CARTESIAN_POINT('Ctrl Pts',(5.20565637684035,-9.982501108806,9.9679697319657));
#177480=CARTESIAN_POINT('Ctrl Pts',(3.61302921615679,-11.5751282694896,
9.91836035696571));
#177481=CARTESIAN_POINT('Ctrl Pts',(1.36071428571434,-11.5751282694896,
9.86875098196571));
#177482=CARTESIAN_POINT('Ctrl Pts',(-0.891600644728108,-11.5751282694896,
9.81914160696572));
#177483=CARTESIAN_POINT('Ctrl Pts',(-2.48422780541167,-9.98250110880602,
9.76953223196573));
#177484=CARTESIAN_POINT('Ctrl Pts',(-4.07685496609524,-8.38987394812247,
9.71992285696573));
#177485=CARTESIAN_POINT('Ctrl Pts',(-4.07685496609524,-6.13755901768002,
9.67031348196573));
#177486=CARTESIAN_POINT('Ctrl Pts',(-4.07685496609525,-3.88524408723757,
9.62070410696574));
#177487=CARTESIAN_POINT('Ctrl Pts',(-2.48422780541169,-2.29261692655401,
9.57109473196573));
#177488=CARTESIAN_POINT('Ctrl Pts',(-1.28019918199665,-1.08858830313896,
9.53358996690565));
#177489=CARTESIAN_POINT('Ctrl Pts',(0.395514285714292,-0.786339686702733,
9.49392323738722));
#177490=CARTESIAN_POINT('Origin',(1.36071428571437,-6.13755901768003,17.8558603569657));
#177491=CARTESIAN_POINT('',(2.32591428571427,-0.786339686702717,9.54904747654422));
#177492=CARTESIAN_POINT('',(2.32591428571427,-0.786339686702717,9.44982872654422));
#177493=CARTESIAN_POINT('',(2.32591428571427,-0.786339686702717,9.54904747654422));
#177494=CARTESIAN_POINT('',(0.395514285714287,-0.786339686702721,8.79939198738722));
#177495=CARTESIAN_POINT('Ctrl Pts',(2.32591428571427,-0.786339686702717,
9.54904747654421));
#177496=CARTESIAN_POINT('Ctrl Pts',(4.00162775342525,-1.08858830313892,
9.50938074702578));
#177497=CARTESIAN_POINT('Ctrl Pts',(5.20565637684032,-2.29261692655398,
9.4718759819657));
#177498=CARTESIAN_POINT('Ctrl Pts',(6.79828353752389,-3.88524408723754,
9.4222666069657));
#177499=CARTESIAN_POINT('Ctrl Pts',(6.7982835375239,-6.13755901767999,9.3726572319657));
#177500=CARTESIAN_POINT('Ctrl Pts',(6.7982835375239,-8.38987394812244,9.3230478569657));
#177501=CARTESIAN_POINT('Ctrl Pts',(5.20565637684034,-9.982501108806,9.2734384819657));
#177502=CARTESIAN_POINT('Ctrl Pts',(3.61302921615679,-11.5751282694896,
9.22382910696571));
#177503=CARTESIAN_POINT('Ctrl Pts',(1.36071428571434,-11.5751282694896,
9.17421973196572));
#177504=CARTESIAN_POINT('Ctrl Pts',(-0.891600644728111,-11.5751282694896,
9.12461035696572));
#177505=CARTESIAN_POINT('Ctrl Pts',(-2.48422780541167,-9.98250110880602,
9.07500098196573));
#177506=CARTESIAN_POINT('Ctrl Pts',(-4.07685496609524,-8.38987394812247,
9.02539160696573));
#177507=CARTESIAN_POINT('Ctrl Pts',(-4.07685496609525,-6.13755901768002,
8.97578223196573));
#177508=CARTESIAN_POINT('Ctrl Pts',(-4.07685496609525,-3.88524408723757,
8.92617285696574));
#177509=CARTESIAN_POINT('Ctrl Pts',(-2.4842278054117,-2.29261692655401,
8.87656348196573));
#177510=CARTESIAN_POINT('Ctrl Pts',(-1.28019918199666,-1.08858830313896,
8.83905871690565));
#177511=CARTESIAN_POINT('Ctrl Pts',(0.395514285714287,-0.786339686702721,
8.79939198738723));
#177512=CARTESIAN_POINT('',(0.395514285714289,-0.786339686702733,8.70017323738722));
#177513=CARTESIAN_POINT('',(0.395514285714289,-0.786339686702733,8.70017323738722));
#177514=CARTESIAN_POINT('Ctrl Pts',(2.32591428571427,-0.786339686702717,
9.44982872654421));
#177515=CARTESIAN_POINT('Ctrl Pts',(4.00162775342525,-1.08858830313892,
9.41016199702578));
#177516=CARTESIAN_POINT('Ctrl Pts',(5.20565637684032,-2.29261692655398,
9.3726572319657));
#177517=CARTESIAN_POINT('Ctrl Pts',(6.79828353752389,-3.88524408723754,
9.3230478569657));
#177518=CARTESIAN_POINT('Ctrl Pts',(6.7982835375239,-6.13755901767999,9.2734384819657));
#177519=CARTESIAN_POINT('Ctrl Pts',(6.7982835375239,-8.38987394812244,9.2238291069657));
#177520=CARTESIAN_POINT('Ctrl Pts',(5.20565637684034,-9.982501108806,9.1742197319657));
#177521=CARTESIAN_POINT('Ctrl Pts',(3.61302921615679,-11.5751282694896,
9.12461035696571));
#177522=CARTESIAN_POINT('Ctrl Pts',(1.36071428571434,-11.5751282694896,
9.07500098196571));
#177523=CARTESIAN_POINT('Ctrl Pts',(-0.891600644728111,-11.5751282694896,
9.02539160696572));
#177524=CARTESIAN_POINT('Ctrl Pts',(-2.48422780541167,-9.98250110880602,
8.97578223196573));
#177525=CARTESIAN_POINT('Ctrl Pts',(-4.07685496609524,-8.38987394812247,
8.92617285696573));
#177526=CARTESIAN_POINT('Ctrl Pts',(-4.07685496609525,-6.13755901768002,
8.87656348196573));
#177527=CARTESIAN_POINT('Ctrl Pts',(-4.07685496609525,-3.88524408723757,
8.82695410696573));
#177528=CARTESIAN_POINT('Ctrl Pts',(-2.4842278054117,-2.29261692655401,
8.77734473196573));
#177529=CARTESIAN_POINT('Ctrl Pts',(-1.28019918199666,-1.08858830313896,
8.73983996690565));
#177530=CARTESIAN_POINT('Ctrl Pts',(0.395514285714289,-0.786339686702733,
8.70017323738722));
#177531=CARTESIAN_POINT('Origin',(1.36071428571437,-6.13755901768003,17.8558603569657));
#177532=CARTESIAN_POINT('',(2.32591428571427,-0.786339686702717,8.75529747654421));
#177533=CARTESIAN_POINT('',(2.32591428571427,-0.786339686702717,8.65607872654421));
#177534=CARTESIAN_POINT('',(2.32591428571427,-0.786339686702717,8.75529747654421));
#177535=CARTESIAN_POINT('',(0.395514285714285,-0.786339686702721,8.00564198738722));
#177536=CARTESIAN_POINT('Ctrl Pts',(2.32591428571427,-0.786339686702717,
8.75529747654421));
#177537=CARTESIAN_POINT('Ctrl Pts',(4.00162775342525,-1.08858830313892,
8.71563074702578));
#177538=CARTESIAN_POINT('Ctrl Pts',(5.20565637684032,-2.29261692655398,
8.6781259819657));
#177539=CARTESIAN_POINT('Ctrl Pts',(6.79828353752389,-3.88524408723754,
8.6285166069657));
#177540=CARTESIAN_POINT('Ctrl Pts',(6.79828353752389,-6.13755901767999,
8.57890723196569));
#177541=CARTESIAN_POINT('Ctrl Pts',(6.7982835375239,-8.38987394812244,8.5292978569657));
#177542=CARTESIAN_POINT('Ctrl Pts',(5.20565637684034,-9.982501108806,8.4796884819657));
#177543=CARTESIAN_POINT('Ctrl Pts',(3.61302921615679,-11.5751282694896,
8.43007910696571));
#177544=CARTESIAN_POINT('Ctrl Pts',(1.36071428571434,-11.5751282694896,
8.38046973196571));
#177545=CARTESIAN_POINT('Ctrl Pts',(-0.891600644728113,-11.5751282694896,
8.33086035696572));
#177546=CARTESIAN_POINT('Ctrl Pts',(-2.48422780541168,-9.98250110880602,
8.28125098196573));
#177547=CARTESIAN_POINT('Ctrl Pts',(-4.07685496609524,-8.38987394812247,
8.23164160696573));
#177548=CARTESIAN_POINT('Ctrl Pts',(-4.07685496609525,-6.13755901768002,
8.18203223196574));
#177549=CARTESIAN_POINT('Ctrl Pts',(-4.07685496609526,-3.88524408723757,
8.13242285696573));
#177550=CARTESIAN_POINT('Ctrl Pts',(-2.4842278054117,-2.29261692655401,
8.08281348196573));
#177551=CARTESIAN_POINT('Ctrl Pts',(-1.28019918199666,-1.08858830313896,
8.04530871690565));
#177552=CARTESIAN_POINT('Ctrl Pts',(0.395514285714285,-0.786339686702721,
8.00564198738722));
#177553=CARTESIAN_POINT('',(0.395514285714286,-0.786339686702733,7.90642323738721));
#177554=CARTESIAN_POINT('',(0.395514285714286,-0.786339686702733,7.90642323738722));
#177555=CARTESIAN_POINT('Ctrl Pts',(2.32591428571427,-0.786339686702717,
8.65607872654421));
#177556=CARTESIAN_POINT('Ctrl Pts',(4.00162775342525,-1.08858830313892,
8.61641199702578));
#177557=CARTESIAN_POINT('Ctrl Pts',(5.20565637684032,-2.29261692655398,
8.5789072319657));
#177558=CARTESIAN_POINT('Ctrl Pts',(6.79828353752389,-3.88524408723754,
8.5292978569657));
#177559=CARTESIAN_POINT('Ctrl Pts',(6.79828353752389,-6.13755901767999,
8.47968848196569));
#177560=CARTESIAN_POINT('Ctrl Pts',(6.7982835375239,-8.38987394812244,8.4300791069657));
#177561=CARTESIAN_POINT('Ctrl Pts',(5.20565637684034,-9.982501108806,8.3804697319657));
#177562=CARTESIAN_POINT('Ctrl Pts',(3.61302921615679,-11.5751282694896,
8.33086035696571));
#177563=CARTESIAN_POINT('Ctrl Pts',(1.36071428571434,-11.5751282694896,
8.28125098196572));
#177564=CARTESIAN_POINT('Ctrl Pts',(-0.891600644728114,-11.5751282694896,
8.23164160696572));
#177565=CARTESIAN_POINT('Ctrl Pts',(-2.48422780541168,-9.98250110880602,
8.18203223196573));
#177566=CARTESIAN_POINT('Ctrl Pts',(-4.07685496609524,-8.38987394812247,
8.13242285696573));
#177567=CARTESIAN_POINT('Ctrl Pts',(-4.07685496609525,-6.13755901768002,
8.08281348196573));
#177568=CARTESIAN_POINT('Ctrl Pts',(-4.07685496609526,-3.88524408723757,
8.03320410696573));
#177569=CARTESIAN_POINT('Ctrl Pts',(-2.4842278054117,-2.29261692655401,
7.98359473196573));
#177570=CARTESIAN_POINT('Ctrl Pts',(-1.28019918199666,-1.08858830313896,
7.94608996690565));
#177571=CARTESIAN_POINT('Ctrl Pts',(0.395514285714286,-0.786339686702733,
7.90642323738722));
#177572=CARTESIAN_POINT('Origin',(1.36071428571437,-6.13755901768003,17.8558603569657));
#177573=CARTESIAN_POINT('',(2.32591428571427,-0.786339686702717,7.96154747654421));
#177574=CARTESIAN_POINT('',(2.32591428571427,-0.786339686702717,7.86232872654421));
#177575=CARTESIAN_POINT('',(2.32591428571427,-0.786339686702717,7.96154747654421));
#177576=CARTESIAN_POINT('',(0.395514285714282,-0.786339686702721,7.21189198738722));
#177577=CARTESIAN_POINT('Ctrl Pts',(2.32591428571427,-0.786339686702717,
7.96154747654422));
#177578=CARTESIAN_POINT('Ctrl Pts',(4.00162775342527,-1.08858830313894,
7.92188074702578));
#177579=CARTESIAN_POINT('Ctrl Pts',(5.20565637684032,-2.29261692655398,
7.8843759819657));
#177580=CARTESIAN_POINT('Ctrl Pts',(6.79828353752388,-3.88524408723754,
7.8347666069657));
#177581=CARTESIAN_POINT('Ctrl Pts',(6.79828353752389,-6.13755901767999,
7.78515723196569));
#177582=CARTESIAN_POINT('Ctrl Pts',(6.7982835375239,-8.38987394812244,7.7355478569657));
#177583=CARTESIAN_POINT('Ctrl Pts',(5.20565637684034,-9.982501108806,7.6859384819657));
#177584=CARTESIAN_POINT('Ctrl Pts',(3.61302921615678,-11.5751282694896,
7.63632910696571));
#177585=CARTESIAN_POINT('Ctrl Pts',(1.36071428571433,-11.5751282694896,
7.58671973196572));
#177586=CARTESIAN_POINT('Ctrl Pts',(-0.891600644728116,-11.5751282694896,
7.53711035696572));
#177587=CARTESIAN_POINT('Ctrl Pts',(-2.48422780541168,-9.98250110880602,
7.48750098196573));
#177588=CARTESIAN_POINT('Ctrl Pts',(-4.07685496609525,-8.38987394812247,
7.43789160696573));
#177589=CARTESIAN_POINT('Ctrl Pts',(-4.07685496609525,-6.13755901768002,
7.38828223196573));
#177590=CARTESIAN_POINT('Ctrl Pts',(-4.07685496609526,-3.88524408723757,
7.33867285696573));
#177591=CARTESIAN_POINT('Ctrl Pts',(-2.4842278054117,-2.29261692655401,
7.28906348196573));
#177592=CARTESIAN_POINT('Ctrl Pts',(-1.28019918199666,-1.08858830313896,
7.25155871690565));
#177593=CARTESIAN_POINT('Ctrl Pts',(0.395514285714282,-0.786339686702721,
7.21189198738722));
#177594=CARTESIAN_POINT('',(0.395514285714283,-0.786339686702733,7.11267323738721));
#177595=CARTESIAN_POINT('',(0.395514285714284,-0.786339686702733,7.11267323738721));
#177596=CARTESIAN_POINT('Ctrl Pts',(2.32591428571427,-0.786339686702717,
7.86232872654421));
#177597=CARTESIAN_POINT('Ctrl Pts',(4.00162775342527,-1.08858830313894,
7.82266199702578));
#177598=CARTESIAN_POINT('Ctrl Pts',(5.20565637684032,-2.29261692655398,
7.7851572319657));
#177599=CARTESIAN_POINT('Ctrl Pts',(6.79828353752388,-3.88524408723754,
7.7355478569657));
#177600=CARTESIAN_POINT('Ctrl Pts',(6.79828353752389,-6.13755901767999,
7.68593848196569));
#177601=CARTESIAN_POINT('Ctrl Pts',(6.7982835375239,-8.38987394812244,7.63632910696569));
#177602=CARTESIAN_POINT('Ctrl Pts',(5.20565637684034,-9.982501108806,7.5867197319657));
#177603=CARTESIAN_POINT('Ctrl Pts',(3.61302921615678,-11.5751282694896,
7.53711035696571));
#177604=CARTESIAN_POINT('Ctrl Pts',(1.36071428571433,-11.5751282694896,
7.48750098196571));
#177605=CARTESIAN_POINT('Ctrl Pts',(-0.891600644728117,-11.5751282694896,
7.43789160696572));
#177606=CARTESIAN_POINT('Ctrl Pts',(-2.48422780541168,-9.98250110880602,
7.38828223196573));
#177607=CARTESIAN_POINT('Ctrl Pts',(-4.07685496609525,-8.38987394812247,
7.33867285696573));
#177608=CARTESIAN_POINT('Ctrl Pts',(-4.07685496609525,-6.13755901768002,
7.28906348196573));
#177609=CARTESIAN_POINT('Ctrl Pts',(-4.07685496609526,-3.88524408723757,
7.23945410696573));
#177610=CARTESIAN_POINT('Ctrl Pts',(-2.4842278054117,-2.29261692655401,
7.18984473196573));
#177611=CARTESIAN_POINT('Ctrl Pts',(-1.28019918199666,-1.08858830313896,
7.15233996690565));
#177612=CARTESIAN_POINT('Ctrl Pts',(0.395514285714283,-0.786339686702733,
7.11267323738721));
#177613=CARTESIAN_POINT('Origin',(1.36071428571437,-6.13755901768003,17.8558603569657));
#177614=CARTESIAN_POINT('',(2.32591428571426,-0.786339686702717,7.16779747654421));
#177615=CARTESIAN_POINT('',(2.32591428571426,-0.786339686702717,7.06857872654421));
#177616=CARTESIAN_POINT('',(2.32591428571426,-0.786339686702717,7.16779747654421));
#177617=CARTESIAN_POINT('',(0.395514285714279,-0.786339686702721,6.41814198738722));
#177618=CARTESIAN_POINT('Ctrl Pts',(2.32591428571426,-0.786339686702717,
7.16779747654421));
#177619=CARTESIAN_POINT('Ctrl Pts',(4.00162775342524,-1.08858830313892,
7.12813074702578));
#177620=CARTESIAN_POINT('Ctrl Pts',(5.20565637684031,-2.29261692655398,
7.0906259819657));
#177621=CARTESIAN_POINT('Ctrl Pts',(6.79828353752388,-3.88524408723754,
7.0410166069657));
#177622=CARTESIAN_POINT('Ctrl Pts',(6.79828353752389,-6.13755901767999,
6.9914072319657));
#177623=CARTESIAN_POINT('Ctrl Pts',(6.79828353752389,-8.38987394812244,
6.9417978569657));
#177624=CARTESIAN_POINT('Ctrl Pts',(5.20565637684034,-9.982501108806,6.8921884819657));
#177625=CARTESIAN_POINT('Ctrl Pts',(3.61302921615678,-11.5751282694896,
6.84257910696571));
#177626=CARTESIAN_POINT('Ctrl Pts',(1.36071428571433,-11.5751282694896,
6.79296973196571));
#177627=CARTESIAN_POINT('Ctrl Pts',(-0.891600644728119,-11.5751282694896,
6.74336035696572));
#177628=CARTESIAN_POINT('Ctrl Pts',(-2.48422780541168,-9.98250110880602,
6.69375098196573));
#177629=CARTESIAN_POINT('Ctrl Pts',(-4.07685496609525,-8.38987394812247,
6.64414160696573));
#177630=CARTESIAN_POINT('Ctrl Pts',(-4.07685496609525,-6.13755901768002,
6.59453223196573));
#177631=CARTESIAN_POINT('Ctrl Pts',(-4.07685496609526,-3.88524408723757,
6.54492285696573));
#177632=CARTESIAN_POINT('Ctrl Pts',(-2.4842278054117,-2.29261692655401,
6.49531348196573));
#177633=CARTESIAN_POINT('Ctrl Pts',(-1.28019918199666,-1.08858830313896,
6.45780871690565));
#177634=CARTESIAN_POINT('Ctrl Pts',(0.395514285714279,-0.786339686702721,
6.41814198738722));
#177635=CARTESIAN_POINT('',(0.395514285714281,-0.786339686702733,6.31892323738722));
#177636=CARTESIAN_POINT('',(0.395514285714281,-0.786339686702733,6.31892323738722));
#177637=CARTESIAN_POINT('Ctrl Pts',(2.32591428571426,-0.786339686702717,
7.06857872654421));
#177638=CARTESIAN_POINT('Ctrl Pts',(4.00162775342524,-1.08858830313892,
7.02891199702578));
#177639=CARTESIAN_POINT('Ctrl Pts',(5.20565637684031,-2.29261692655398,
6.9914072319657));
#177640=CARTESIAN_POINT('Ctrl Pts',(6.79828353752388,-3.88524408723754,
6.94179785696569));
#177641=CARTESIAN_POINT('Ctrl Pts',(6.79828353752389,-6.13755901767999,
6.89218848196569));
#177642=CARTESIAN_POINT('Ctrl Pts',(6.79828353752389,-8.38987394812244,
6.84257910696569));
#177643=CARTESIAN_POINT('Ctrl Pts',(5.20565637684034,-9.982501108806,6.7929697319657));
#177644=CARTESIAN_POINT('Ctrl Pts',(3.61302921615678,-11.5751282694896,
6.74336035696571));
#177645=CARTESIAN_POINT('Ctrl Pts',(1.36071428571433,-11.5751282694896,
6.69375098196571));
#177646=CARTESIAN_POINT('Ctrl Pts',(-0.89160064472812,-11.5751282694896,
6.64414160696572));
#177647=CARTESIAN_POINT('Ctrl Pts',(-2.48422780541168,-9.98250110880602,
6.59453223196573));
#177648=CARTESIAN_POINT('Ctrl Pts',(-4.07685496609525,-8.38987394812247,
6.54492285696573));
#177649=CARTESIAN_POINT('Ctrl Pts',(-4.07685496609525,-6.13755901768002,
6.49531348196573));
#177650=CARTESIAN_POINT('Ctrl Pts',(-4.07685496609526,-3.88524408723757,
6.44570410696573));
#177651=CARTESIAN_POINT('Ctrl Pts',(-2.4842278054117,-2.29261692655401,
6.39609473196573));
#177652=CARTESIAN_POINT('Ctrl Pts',(-1.28019918199669,-1.08858830313898,
6.35858996690565));
#177653=CARTESIAN_POINT('Ctrl Pts',(0.395514285714281,-0.786339686702733,
6.31892323738722));
#177654=CARTESIAN_POINT('Origin',(1.36071428571437,-6.13755901768003,17.8558603569657));
#177655=CARTESIAN_POINT('',(2.32591428571426,-0.786339686702717,6.37404747654421));
#177656=CARTESIAN_POINT('',(2.32591428571429,-0.786339686702727,6.30084473196571));
#177657=CARTESIAN_POINT('',(2.32591428571426,-0.786339686702717,6.37404747654421));
#177658=CARTESIAN_POINT('',(5.07702596978235,-2.16815265966067,6.30084473196572));
#177659=CARTESIAN_POINT('Origin',(1.35956206076805,-6.1403318991015,6.34648543757745));
#177660=CARTESIAN_POINT('Origin',(1.36071428571431,-6.13755901768,6.30084473196596));
#177661=CARTESIAN_POINT('Ctrl Pts',(1.36071428571437,-12.1336469966959,
17.4837900444657));
#177662=CARTESIAN_POINT('Ctrl Pts',(-1.12294667637629,-12.1336469966959,
17.4341806694657));
#177663=CARTESIAN_POINT('Ctrl Pts',(-2.87916018483889,-10.3774334882333,
17.3845712944657));
#177664=CARTESIAN_POINT('Ctrl Pts',(-4.6353736933015,-8.62121997977068,
17.3349619194657));
#177665=CARTESIAN_POINT('Ctrl Pts',(-4.63537369330151,-6.13755901768002,
17.2853525444657));
#177666=CARTESIAN_POINT('Ctrl Pts',(-4.63537369330152,-3.65389805558936,
17.2357431694657));
#177667=CARTESIAN_POINT('Ctrl Pts',(-2.87916018483892,-1.89768454712676,
17.1861337944657));
#177668=CARTESIAN_POINT('Ctrl Pts',(-1.12294667637632,-0.141471038664144,
17.1365244194657));
#177669=CARTESIAN_POINT('Ctrl Pts',(1.36071428571434,-0.141471038664139,
17.0869150444657));
#177670=CARTESIAN_POINT('Ctrl Pts',(3.84437524780499,-0.141471038664133,
17.0373056694657));
#177671=CARTESIAN_POINT('Ctrl Pts',(5.6005887562676,-1.89768454712673,16.9876962944657));
#177672=CARTESIAN_POINT('Ctrl Pts',(7.35680226473021,-3.65389805558933,
16.9380869194657));
#177673=CARTESIAN_POINT('Ctrl Pts',(7.35680226473022,-6.13755901767999,
16.8884775444657));
#177674=CARTESIAN_POINT('Ctrl Pts',(7.35680226473022,-8.62121997977064,
16.8388681694657));
#177675=CARTESIAN_POINT('Ctrl Pts',(5.60058875626762,-10.3774334882333,
16.7892587944657));
#177676=CARTESIAN_POINT('Ctrl Pts',(3.84437524780502,-12.1336469966959,
16.7396494194657));
#177677=CARTESIAN_POINT('Ctrl Pts',(1.36071428571437,-12.1336469966959,
16.6900400444657));
#177678=CARTESIAN_POINT('Ctrl Pts',(-1.12294667637629,-12.1336469966959,
16.6404306694657));
#177679=CARTESIAN_POINT('Ctrl Pts',(-2.8791601848389,-10.3774334882333,
16.5908212944657));
#177680=CARTESIAN_POINT('Ctrl Pts',(-4.6353736933015,-8.62121997977068,
16.5412119194657));
#177681=CARTESIAN_POINT('Ctrl Pts',(-4.63537369330151,-6.13755901768002,
16.4916025444657));
#177682=CARTESIAN_POINT('Ctrl Pts',(-4.63537369330152,-3.65389805558936,
16.4419931694657));
#177683=CARTESIAN_POINT('Ctrl Pts',(-2.87916018483892,-1.89768454712676,
16.3923837944657));
#177684=CARTESIAN_POINT('Ctrl Pts',(-1.12294667637632,-0.141471038664144,
16.3427744194657));
#177685=CARTESIAN_POINT('Ctrl Pts',(1.36071428571433,-0.141471038664139,
16.2931650444657));
#177686=CARTESIAN_POINT('Ctrl Pts',(3.84437524780499,-0.141471038664133,
16.2435556694657));
#177687=CARTESIAN_POINT('Ctrl Pts',(5.6005887562676,-1.89768454712673,16.1939462944657));
#177688=CARTESIAN_POINT('Ctrl Pts',(7.35680226473021,-3.65389805558933,
16.1443369194657));
#177689=CARTESIAN_POINT('Ctrl Pts',(7.35680226473021,-6.13755901767999,
16.0947275444657));
#177690=CARTESIAN_POINT('Ctrl Pts',(7.35680226473022,-8.62121997977064,
16.0451181694657));
#177691=CARTESIAN_POINT('Ctrl Pts',(5.60058875626762,-10.3774334882333,
15.9955087944657));
#177692=CARTESIAN_POINT('Ctrl Pts',(3.84437524780502,-12.1336469966959,
15.9458994194657));
#177693=CARTESIAN_POINT('Ctrl Pts',(1.36071428571436,-12.1336469966959,
15.8962900444657));
#177694=CARTESIAN_POINT('Ctrl Pts',(-1.12294667637629,-12.1336469966959,
15.8466806694657));
#177695=CARTESIAN_POINT('Ctrl Pts',(-2.8791601848389,-10.3774334882333,
15.7970712944657));
#177696=CARTESIAN_POINT('Ctrl Pts',(-4.63537369330151,-8.62121997977068,
15.7474619194657));
#177697=CARTESIAN_POINT('Ctrl Pts',(-4.63537369330152,-6.13755901768002,
15.6978525444657));
#177698=CARTESIAN_POINT('Ctrl Pts',(-4.63537369330152,-3.65389805558936,
15.6482431694657));
#177699=CARTESIAN_POINT('Ctrl Pts',(-2.87916018483892,-1.89768454712676,
15.5986337944657));
#177700=CARTESIAN_POINT('Ctrl Pts',(-1.12294667637632,-0.141471038664144,
15.5490244194657));
#177701=CARTESIAN_POINT('Ctrl Pts',(1.36071428571433,-0.141471038664139,
15.4994150444657));
#177702=CARTESIAN_POINT('Ctrl Pts',(3.84437524780498,-0.141471038664133,
15.4498056694657));
#177703=CARTESIAN_POINT('Ctrl Pts',(5.60058875626759,-1.89768454712673,
15.4001962944657));
#177704=CARTESIAN_POINT('Ctrl Pts',(7.3568022647302,-3.65389805558933,15.3505869194657));
#177705=CARTESIAN_POINT('Ctrl Pts',(7.35680226473021,-6.13755901767999,
15.3009775444657));
#177706=CARTESIAN_POINT('Ctrl Pts',(7.35680226473022,-8.62121997977064,
15.2513681694657));
#177707=CARTESIAN_POINT('Ctrl Pts',(5.60058875626762,-10.3774334882333,
15.2017587944657));
#177708=CARTESIAN_POINT('Ctrl Pts',(3.84437524780502,-12.1336469966959,
15.1521494194657));
#177709=CARTESIAN_POINT('Ctrl Pts',(1.36071428571436,-12.1336469966959,
15.1025400444657));
#177710=CARTESIAN_POINT('Ctrl Pts',(-1.12294667637629,-12.1336469966959,
15.0529306694657));
#177711=CARTESIAN_POINT('Ctrl Pts',(-2.8791601848389,-10.3774334882333,
15.0033212944657));
#177712=CARTESIAN_POINT('Ctrl Pts',(-4.63537369330151,-8.62121997977068,
14.9537119194657));
#177713=CARTESIAN_POINT('Ctrl Pts',(-4.63537369330152,-6.13755901768002,
14.9041025444657));
#177714=CARTESIAN_POINT('Ctrl Pts',(-4.63537369330153,-3.65389805558936,
14.8544931694657));
#177715=CARTESIAN_POINT('Ctrl Pts',(-2.87916018483893,-1.89768454712676,
14.8048837944657));
#177716=CARTESIAN_POINT('Ctrl Pts',(-1.12294667637632,-0.141471038664144,
14.7552744194657));
#177717=CARTESIAN_POINT('Ctrl Pts',(1.36071428571433,-0.141471038664139,
14.7056650444657));
#177718=CARTESIAN_POINT('Ctrl Pts',(3.84437524780498,-0.141471038664133,
14.6560556694657));
#177719=CARTESIAN_POINT('Ctrl Pts',(5.60058875626759,-1.89768454712673,
14.6064462944657));
#177720=CARTESIAN_POINT('Ctrl Pts',(7.3568022647302,-3.65389805558933,14.5568369194657));
#177721=CARTESIAN_POINT('Ctrl Pts',(7.35680226473021,-6.13755901767999,
14.5072275444657));
#177722=CARTESIAN_POINT('Ctrl Pts',(7.35680226473021,-8.62121997977064,
14.4576181694657));
#177723=CARTESIAN_POINT('Ctrl Pts',(5.60058875626761,-10.3774334882333,
14.4080087944657));
#177724=CARTESIAN_POINT('Ctrl Pts',(3.84437524780501,-12.1336469966959,
14.3583994194657));
#177725=CARTESIAN_POINT('Ctrl Pts',(1.36071428571436,-12.1336469966959,
14.3087900444657));
#177726=CARTESIAN_POINT('Ctrl Pts',(-1.1229466763763,-12.1336469966959,
14.2591806694657));
#177727=CARTESIAN_POINT('Ctrl Pts',(-2.8791601848389,-10.3774334882333,
14.2095712944657));
#177728=CARTESIAN_POINT('Ctrl Pts',(-4.63537369330151,-8.62121997977068,
14.1599619194657));
#177729=CARTESIAN_POINT('Ctrl Pts',(-4.63537369330152,-6.13755901768002,
14.1103525444657));
#177730=CARTESIAN_POINT('Ctrl Pts',(-4.63537369330153,-3.65389805558936,
14.0607431694657));
#177731=CARTESIAN_POINT('Ctrl Pts',(-2.87916018483893,-1.89768454712676,
14.0111337944657));
#177732=CARTESIAN_POINT('Ctrl Pts',(-1.12294667637633,-0.141471038664144,
13.9615244194657));
#177733=CARTESIAN_POINT('Ctrl Pts',(1.36071428571432,-0.141471038664139,
13.9119150444657));
#177734=CARTESIAN_POINT('Ctrl Pts',(3.84437524780498,-0.141471038664133,
13.8623056694657));
#177735=CARTESIAN_POINT('Ctrl Pts',(5.60058875626759,-1.89768454712673,
13.8126962944657));
#177736=CARTESIAN_POINT('Ctrl Pts',(7.3568022647302,-3.65389805558933,13.7630869194657));
#177737=CARTESIAN_POINT('Ctrl Pts',(7.35680226473021,-6.13755901767999,
13.7134775444657));
#177738=CARTESIAN_POINT('Ctrl Pts',(7.35680226473021,-8.62121997977064,
13.6638681694657));
#177739=CARTESIAN_POINT('Ctrl Pts',(5.60058875626761,-10.3774334882333,
13.6142587944657));
#177740=CARTESIAN_POINT('Ctrl Pts',(3.84437524780501,-12.1336469966959,
13.5646494194657));
#177741=CARTESIAN_POINT('Ctrl Pts',(1.36071428571436,-12.1336469966959,
13.5150400444657));
#177742=CARTESIAN_POINT('Ctrl Pts',(-1.1229466763763,-12.1336469966959,
13.4654306694657));
#177743=CARTESIAN_POINT('Ctrl Pts',(-2.87916018483891,-10.3774334882333,
13.4158212944657));
#177744=CARTESIAN_POINT('Ctrl Pts',(-4.63537369330152,-8.62121997977068,
13.3662119194657));
#177745=CARTESIAN_POINT('Ctrl Pts',(-4.63537369330153,-6.13755901768002,
13.3166025444657));
#177746=CARTESIAN_POINT('Ctrl Pts',(-4.63537369330153,-3.65389805558936,
13.2669931694657));
#177747=CARTESIAN_POINT('Ctrl Pts',(-2.87916018483893,-1.89768454712676,
13.2173837944657));
#177748=CARTESIAN_POINT('Ctrl Pts',(-1.12294667637633,-0.141471038664144,
13.1677744194657));
#177749=CARTESIAN_POINT('Ctrl Pts',(1.36071428571432,-0.141471038664139,
13.1181650444657));
#177750=CARTESIAN_POINT('Ctrl Pts',(3.84437524780497,-0.141471038664133,
13.0685556694657));
#177751=CARTESIAN_POINT('Ctrl Pts',(5.60058875626759,-1.89768454712673,
13.0189462944657));
#177752=CARTESIAN_POINT('Ctrl Pts',(7.3568022647302,-3.65389805558933,12.9693369194657));
#177753=CARTESIAN_POINT('Ctrl Pts',(7.3568022647302,-6.13755901767999,12.9197275444657));
#177754=CARTESIAN_POINT('Ctrl Pts',(7.35680226473021,-8.62121997977064,
12.8701181694657));
#177755=CARTESIAN_POINT('Ctrl Pts',(5.60058875626761,-10.3774334882333,
12.8205087944657));
#177756=CARTESIAN_POINT('Ctrl Pts',(3.84437524780501,-12.1336469966959,
12.7708994194657));
#177757=CARTESIAN_POINT('Ctrl Pts',(1.36071428571435,-12.1336469966959,
12.7212900444657));
#177758=CARTESIAN_POINT('Ctrl Pts',(-1.1229466763763,-12.1336469966959,
12.6716806694657));
#177759=CARTESIAN_POINT('Ctrl Pts',(-2.87916018483891,-10.3774334882333,
12.6220712944657));
#177760=CARTESIAN_POINT('Ctrl Pts',(-4.63537369330152,-8.62121997977068,
12.5724619194657));
#177761=CARTESIAN_POINT('Ctrl Pts',(-4.63537369330153,-6.13755901768002,
12.5228525444657));
#177762=CARTESIAN_POINT('Ctrl Pts',(-4.63537369330153,-3.65389805558936,
12.4732431694657));
#177763=CARTESIAN_POINT('Ctrl Pts',(-2.87916018483893,-1.89768454712676,
12.4236337944657));
#177764=CARTESIAN_POINT('Ctrl Pts',(-1.12294667637633,-0.141471038664144,
12.3740244194657));
#177765=CARTESIAN_POINT('Ctrl Pts',(1.36071428571432,-0.141471038664139,
12.3244150444657));
#177766=CARTESIAN_POINT('Ctrl Pts',(3.84437524780497,-0.141471038664133,
12.2748056694657));
#177767=CARTESIAN_POINT('Ctrl Pts',(5.60058875626758,-1.89768454712673,
12.2251962944657));
#177768=CARTESIAN_POINT('Ctrl Pts',(7.35680226473019,-3.65389805558933,
12.1755869194657));
#177769=CARTESIAN_POINT('Ctrl Pts',(7.3568022647302,-6.13755901767999,12.1259775444657));
#177770=CARTESIAN_POINT('Ctrl Pts',(7.35680226473021,-8.62121997977064,
12.0763681694657));
#177771=CARTESIAN_POINT('Ctrl Pts',(5.60058875626761,-10.3774334882333,
12.0267587944657));
#177772=CARTESIAN_POINT('Ctrl Pts',(3.844375247805,-12.1336469966959,11.9771494194657));
#177773=CARTESIAN_POINT('Ctrl Pts',(1.36071428571435,-12.1336469966959,
11.9275400444657));
#177774=CARTESIAN_POINT('Ctrl Pts',(-1.12294667637631,-12.1336469966959,
11.8779306694657));
#177775=CARTESIAN_POINT('Ctrl Pts',(-2.87916018483891,-10.3774334882333,
11.8283212944657));
#177776=CARTESIAN_POINT('Ctrl Pts',(-4.63537369330152,-8.62121997977068,
11.7787119194657));
#177777=CARTESIAN_POINT('Ctrl Pts',(-4.63537369330153,-6.13755901768002,
11.7291025444657));
#177778=CARTESIAN_POINT('Ctrl Pts',(-4.63537369330154,-3.65389805558936,
11.6794931694657));
#177779=CARTESIAN_POINT('Ctrl Pts',(-2.87916018483894,-1.89768454712676,
11.6298837944657));
#177780=CARTESIAN_POINT('Ctrl Pts',(-1.12294667637634,-0.141471038664144,
11.5802744194657));
#177781=CARTESIAN_POINT('Ctrl Pts',(1.36071428571432,-0.141471038664139,
11.5306650444657));
#177782=CARTESIAN_POINT('Ctrl Pts',(3.84437524780497,-0.141471038664133,
11.4810556694657));
#177783=CARTESIAN_POINT('Ctrl Pts',(5.60058875626758,-1.89768454712673,
11.4314462944657));
#177784=CARTESIAN_POINT('Ctrl Pts',(7.35680226473019,-3.65389805558933,
11.3818369194657));
#177785=CARTESIAN_POINT('Ctrl Pts',(7.3568022647302,-6.13755901767999,11.3322275444657));
#177786=CARTESIAN_POINT('Ctrl Pts',(7.3568022647302,-8.62121997977064,11.2826181694657));
#177787=CARTESIAN_POINT('Ctrl Pts',(5.6005887562676,-10.3774334882333,11.2330087944657));
#177788=CARTESIAN_POINT('Ctrl Pts',(3.844375247805,-12.1336469966959,11.1833994194657));
#177789=CARTESIAN_POINT('Ctrl Pts',(1.36071428571435,-12.1336469966959,
11.1337900444657));
#177790=CARTESIAN_POINT('Ctrl Pts',(-1.12294667637631,-12.1336469966959,
11.0841806694657));
#177791=CARTESIAN_POINT('Ctrl Pts',(-2.87916018483892,-10.3774334882333,
11.0345712944657));
#177792=CARTESIAN_POINT('Ctrl Pts',(-4.63537369330153,-8.62121997977068,
10.9849619194657));
#177793=CARTESIAN_POINT('Ctrl Pts',(-4.63537369330153,-6.13755901768002,
10.9353525444657));
#177794=CARTESIAN_POINT('Ctrl Pts',(-4.63537369330154,-3.65389805558936,
10.8857431694657));
#177795=CARTESIAN_POINT('Ctrl Pts',(-2.87916018483894,-1.89768454712676,
10.8361337944657));
#177796=CARTESIAN_POINT('Ctrl Pts',(-1.12294667637634,-0.141471038664144,
10.7865244194657));
#177797=CARTESIAN_POINT('Ctrl Pts',(1.36071428571431,-0.141471038664139,
10.7369150444657));
#177798=CARTESIAN_POINT('Ctrl Pts',(3.84437524780497,-0.141471038664133,
10.6873056694657));
#177799=CARTESIAN_POINT('Ctrl Pts',(5.60058875626758,-1.89768454712673,
10.6376962944657));
#177800=CARTESIAN_POINT('Ctrl Pts',(7.35680226473019,-3.65389805558933,
10.5880869194657));
#177801=CARTESIAN_POINT('Ctrl Pts',(7.35680226473019,-6.13755901767999,
10.5384775444657));
#177802=CARTESIAN_POINT('Ctrl Pts',(7.3568022647302,-8.62121997977064,10.4888681694657));
#177803=CARTESIAN_POINT('Ctrl Pts',(5.6005887562676,-10.3774334882333,10.4392587944657));
#177804=CARTESIAN_POINT('Ctrl Pts',(3.844375247805,-12.1336469966959,10.3896494194657));
#177805=CARTESIAN_POINT('Ctrl Pts',(1.36071428571435,-12.1336469966959,
10.3400400444657));
#177806=CARTESIAN_POINT('Ctrl Pts',(-1.12294667637631,-12.1336469966959,
10.2904306694657));
#177807=CARTESIAN_POINT('Ctrl Pts',(-2.87916018483892,-10.3774334882333,
10.2408212944657));
#177808=CARTESIAN_POINT('Ctrl Pts',(-4.63537369330153,-8.62121997977068,
10.1912119194657));
#177809=CARTESIAN_POINT('Ctrl Pts',(-4.63537369330154,-6.13755901768002,
10.1416025444657));
#177810=CARTESIAN_POINT('Ctrl Pts',(-4.63537369330154,-3.65389805558936,
10.0919931694657));
#177811=CARTESIAN_POINT('Ctrl Pts',(-2.87916018483894,-1.89768454712676,
10.0423837944657));
#177812=CARTESIAN_POINT('Ctrl Pts',(-1.12294667637634,-0.141471038664144,
9.99277441946572));
#177813=CARTESIAN_POINT('Ctrl Pts',(1.36071428571431,-0.141471038664139,
9.94316504446571));
#177814=CARTESIAN_POINT('Ctrl Pts',(3.84437524780496,-0.141471038664133,
9.89355566946571));
#177815=CARTESIAN_POINT('Ctrl Pts',(5.60058875626757,-1.89768454712673,
9.8439462944657));
#177816=CARTESIAN_POINT('Ctrl Pts',(7.35680226473018,-3.65389805558933,
9.79433691946569));
#177817=CARTESIAN_POINT('Ctrl Pts',(7.35680226473019,-6.13755901767999,
9.74472754446569));
#177818=CARTESIAN_POINT('Ctrl Pts',(7.3568022647302,-8.62121997977064,9.69511816946569));
#177819=CARTESIAN_POINT('Ctrl Pts',(5.6005887562676,-10.3774334882333,9.6455087944657));
#177820=CARTESIAN_POINT('Ctrl Pts',(3.844375247805,-12.1336469966959,9.59589941946571));
#177821=CARTESIAN_POINT('Ctrl Pts',(1.36071428571434,-12.1336469966959,
9.54629004446571));
#177822=CARTESIAN_POINT('Ctrl Pts',(-1.12294667637631,-12.1336469966959,
9.49668066946572));
#177823=CARTESIAN_POINT('Ctrl Pts',(-2.87916018483892,-10.3774334882333,
9.44707129446573));
#177824=CARTESIAN_POINT('Ctrl Pts',(-4.63537369330153,-8.62121997977068,
9.39746191946573));
#177825=CARTESIAN_POINT('Ctrl Pts',(-4.63537369330154,-6.13755901768002,
9.34785254446573));
#177826=CARTESIAN_POINT('Ctrl Pts',(-4.63537369330154,-3.65389805558936,
9.29824316946573));
#177827=CARTESIAN_POINT('Ctrl Pts',(-2.87916018483894,-1.89768454712676,
9.24863379446573));
#177828=CARTESIAN_POINT('Ctrl Pts',(-1.12294667637634,-0.141471038664144,
9.19902441946572));
#177829=CARTESIAN_POINT('Ctrl Pts',(1.36071428571431,-0.141471038664139,
9.14941504446571));
#177830=CARTESIAN_POINT('Ctrl Pts',(3.84437524780496,-0.141471038664133,
9.0998056694657));
#177831=CARTESIAN_POINT('Ctrl Pts',(5.60058875626757,-1.89768454712673,
9.0501962944657));
#177832=CARTESIAN_POINT('Ctrl Pts',(7.35680226473018,-3.65389805558933,
9.00058691946569));
#177833=CARTESIAN_POINT('Ctrl Pts',(7.35680226473019,-6.13755901767999,
8.95097754446569));
#177834=CARTESIAN_POINT('Ctrl Pts',(7.3568022647302,-8.62121997977064,8.90136816946569));
#177835=CARTESIAN_POINT('Ctrl Pts',(5.60058875626759,-10.3774334882333,
8.8517587944657));
#177836=CARTESIAN_POINT('Ctrl Pts',(3.84437524780499,-12.1336469966959,
8.8021494194657));
#177837=CARTESIAN_POINT('Ctrl Pts',(1.36071428571434,-12.1336469966959,
8.75254004446571));
#177838=CARTESIAN_POINT('Ctrl Pts',(-1.12294667637632,-12.1336469966959,
8.70293066946572));
#177839=CARTESIAN_POINT('Ctrl Pts',(-2.87916018483892,-10.3774334882333,
8.65332129446573));
#177840=CARTESIAN_POINT('Ctrl Pts',(-4.63537369330153,-8.62121997977068,
8.60371191946573));
#177841=CARTESIAN_POINT('Ctrl Pts',(-4.63537369330154,-6.13755901768002,
8.55410254446574));
#177842=CARTESIAN_POINT('Ctrl Pts',(-4.63537369330155,-3.65389805558936,
8.50449316946573));
#177843=CARTESIAN_POINT('Ctrl Pts',(-2.87916018483895,-1.89768454712676,
8.45488379446573));
#177844=CARTESIAN_POINT('Ctrl Pts',(-1.12294667637635,-0.141471038664144,
8.40527441946572));
#177845=CARTESIAN_POINT('Ctrl Pts',(1.36071428571431,-0.141471038664139,
8.35566504446571));
#177846=CARTESIAN_POINT('Ctrl Pts',(3.84437524780496,-0.141471038664133,
8.3060556694657));
#177847=CARTESIAN_POINT('Ctrl Pts',(5.60058875626757,-1.89768454712673,
8.2564462944657));
#177848=CARTESIAN_POINT('Ctrl Pts',(7.35680226473018,-3.65389805558933,
8.20683691946569));
#177849=CARTESIAN_POINT('Ctrl Pts',(7.35680226473019,-6.13755901767999,
8.15722754446569));
#177850=CARTESIAN_POINT('Ctrl Pts',(7.35680226473019,-8.62121997977064,
8.10761816946569));
#177851=CARTESIAN_POINT('Ctrl Pts',(5.60058875626759,-10.3774334882333,
8.0580087944657));
#177852=CARTESIAN_POINT('Ctrl Pts',(3.84437524780499,-12.1336469966959,
8.00839941946571));
#177853=CARTESIAN_POINT('Ctrl Pts',(1.36071428571434,-12.1336469966959,
7.95879004446571));
#177854=CARTESIAN_POINT('Ctrl Pts',(-1.12294667637632,-12.1336469966959,
7.90918066946572));
#177855=CARTESIAN_POINT('Ctrl Pts',(-2.87916018483893,-10.3774334882333,
7.85957129446573));
#177856=CARTESIAN_POINT('Ctrl Pts',(-4.63537369330153,-8.62121997977068,
7.80996191946573));
#177857=CARTESIAN_POINT('Ctrl Pts',(-4.63537369330154,-6.13755901768002,
7.76035254446573));
#177858=CARTESIAN_POINT('Ctrl Pts',(-4.63537369330155,-3.65389805558936,
7.71074316946573));
#177859=CARTESIAN_POINT('Ctrl Pts',(-2.87916018483895,-1.89768454712676,
7.66113379446573));
#177860=CARTESIAN_POINT('Ctrl Pts',(-1.12294667637635,-0.141471038664144,
7.61152441946572));
#177861=CARTESIAN_POINT('Ctrl Pts',(1.3607142857143,-0.141471038664139,
7.56191504446571));
#177862=CARTESIAN_POINT('Ctrl Pts',(3.84437524780496,-0.141471038664133,
7.5123056694657));
#177863=CARTESIAN_POINT('Ctrl Pts',(5.60058875626757,-1.89768454712673,
7.4626962944657));
#177864=CARTESIAN_POINT('Ctrl Pts',(7.35680226473017,-3.65389805558933,
7.41308691946569));
#177865=CARTESIAN_POINT('Ctrl Pts',(7.35680226473018,-6.13755901767999,
7.36347754446569));
#177866=CARTESIAN_POINT('Ctrl Pts',(7.35680226473019,-8.62121997977064,
7.31386816946569));
#177867=CARTESIAN_POINT('Ctrl Pts',(5.60058875626759,-10.3774334882333,
7.2642587944657));
#177868=CARTESIAN_POINT('Ctrl Pts',(3.84437524780499,-12.1336469966959,
7.2146494194657));
#177869=CARTESIAN_POINT('Ctrl Pts',(1.36071428571433,-12.1336469966959,
7.16504004446571));
#177870=CARTESIAN_POINT('Ctrl Pts',(-1.12294667637632,-12.1336469966959,
7.11543066946572));
#177871=CARTESIAN_POINT('Ctrl Pts',(-2.87916018483893,-10.3774334882333,
7.06582129446573));
#177872=CARTESIAN_POINT('Ctrl Pts',(-4.63537369330154,-8.62121997977068,
7.01621191946573));
#177873=CARTESIAN_POINT('Ctrl Pts',(-4.63537369330155,-6.13755901768002,
6.96660254446573));
#177874=CARTESIAN_POINT('Ctrl Pts',(-4.63537369330155,-3.65389805558936,
6.91699316946573));
#177875=CARTESIAN_POINT('Ctrl Pts',(-2.87916018483895,-1.89768454712676,
6.86738379446573));
#177876=CARTESIAN_POINT('Ctrl Pts',(-1.12294667637635,-0.141471038664144,
6.81777441946572));
#177877=CARTESIAN_POINT('Ctrl Pts',(1.3607142857143,-0.141471038664139,
6.76816504446571));
#177878=CARTESIAN_POINT('Ctrl Pts',(3.84437524780495,-0.141471038664133,
6.7185556694657));
#177879=CARTESIAN_POINT('Ctrl Pts',(5.60058875626756,-1.89768454712673,
6.6689462944657));
#177880=CARTESIAN_POINT('Ctrl Pts',(7.35680226473017,-3.65389805558933,
6.61933691946569));
#177881=CARTESIAN_POINT('Ctrl Pts',(7.35680226473018,-6.13755901767999,
6.56972754446569));
#177882=CARTESIAN_POINT('Ctrl Pts',(7.35680226473019,-8.62121997977064,
6.52011816946569));
#177883=CARTESIAN_POINT('Ctrl Pts',(5.60058875626759,-10.3774334882333,
6.4705087944657));
#177884=CARTESIAN_POINT('Ctrl Pts',(3.84437524780499,-12.1336469966959,
6.4208994194657));
#177885=CARTESIAN_POINT('Ctrl Pts',(1.36071428571433,-12.1336469966959,
6.37129004446571));
#177886=CARTESIAN_POINT('Ctrl Pts',(-1.12294667637632,-12.1336469966959,
6.32168066946572));
#177887=CARTESIAN_POINT('Ctrl Pts',(-2.87916018483893,-10.3774334882333,
6.27207129446573));
#177888=CARTESIAN_POINT('Ctrl Pts',(-4.63537369330154,-8.62121997977068,
6.22246191946573));
#177889=CARTESIAN_POINT('Ctrl Pts',(-4.63537369330155,-6.13755901768002,
6.17285254446573));
#177890=CARTESIAN_POINT('Ctrl Pts',(-4.63537369330156,-3.65389805558936,
6.12324316946573));
#177891=CARTESIAN_POINT('Ctrl Pts',(-2.87916018483896,-1.89768454712676,
6.07363379446573));
#177892=CARTESIAN_POINT('Ctrl Pts',(-1.12294667637636,-0.141471038664144,
6.02402441946572));
#177893=CARTESIAN_POINT('Ctrl Pts',(1.3607142857143,-0.141471038664139,
5.97441504446571));
#177894=CARTESIAN_POINT('Ctrl Pts',(3.84437524780495,-0.141471038664133,
5.9248056694657));
#177895=CARTESIAN_POINT('Ctrl Pts',(5.60058875626756,-1.89768454712673,
5.8751962944657));
#177896=CARTESIAN_POINT('Ctrl Pts',(7.35680226473017,-3.65389805558933,
5.82558691946569));
#177897=CARTESIAN_POINT('Ctrl Pts',(7.35680226473018,-6.13755901767999,
5.77597754446569));
#177898=CARTESIAN_POINT('Ctrl Pts',(7.35680226473019,-8.62121997977064,
5.72636816946569));
#177899=CARTESIAN_POINT('Ctrl Pts',(5.60058875626758,-10.3774334882333,
5.6767587944657));
#177900=CARTESIAN_POINT('Ctrl Pts',(3.84437524780498,-12.1336469966959,
5.6271494194657));
#177901=CARTESIAN_POINT('Ctrl Pts',(1.36071428571433,-12.1336469966959,
5.57754004446571));
#177902=CARTESIAN_POINT('Ctrl Pts',(-1.01330275708077,-12.1336469966959,
5.53012072937801));
#177903=CARTESIAN_POINT('Ctrl Pts',(-2.74388770098424,-10.5085215641781,
5.48210784026761));
#177904=CARTESIAN_POINT('Ctrl Pts',(1.36071428571437,-11.5751282694896,
17.8062509819657));
#177905=CARTESIAN_POINT('Ctrl Pts',(-0.891600644728081,-11.5751282694896,
17.7566416069657));
#177906=CARTESIAN_POINT('Ctrl Pts',(-2.48422780541164,-9.98250110880602,
17.7070322319657));
#177907=CARTESIAN_POINT('Ctrl Pts',(-4.07685496609521,-8.38987394812247,
17.6574228569657));
#177908=CARTESIAN_POINT('Ctrl Pts',(-4.07685496609522,-6.13755901768002,
17.6078134819657));
#177909=CARTESIAN_POINT('Ctrl Pts',(-4.07685496609522,-3.88524408723757,
17.5582041069657));
#177910=CARTESIAN_POINT('Ctrl Pts',(-2.48422780541167,-2.29261692655401,
17.5085947319657));
#177911=CARTESIAN_POINT('Ctrl Pts',(-0.891600644728108,-0.699989765870437,
17.4589853569657));
#177912=CARTESIAN_POINT('Ctrl Pts',(1.36071428571434,-0.699989765870433,
17.4093759819657));
#177913=CARTESIAN_POINT('Ctrl Pts',(3.61302921615679,-0.699989765870427,
17.3597666069657));
#177914=CARTESIAN_POINT('Ctrl Pts',(5.20565637684035,-2.29261692655398,
17.3101572319657));
#177915=CARTESIAN_POINT('Ctrl Pts',(6.79828353752392,-3.88524408723754,
17.2605478569657));
#177916=CARTESIAN_POINT('Ctrl Pts',(6.79828353752392,-6.13755901767999,
17.2109384819657));
#177917=CARTESIAN_POINT('Ctrl Pts',(6.79828353752393,-8.38987394812244,
17.1613291069657));
#177918=CARTESIAN_POINT('Ctrl Pts',(5.20565637684037,-9.982501108806,17.1117197319657));
#177919=CARTESIAN_POINT('Ctrl Pts',(3.61302921615682,-11.5751282694896,
17.0621103569657));
#177920=CARTESIAN_POINT('Ctrl Pts',(1.36071428571437,-11.5751282694896,
17.0125009819657));
```
