## Supplementary Material 4 for "De novo Powered Air-Purifying Respirator Design and Fabrication for Pandemic Response": Pelican Case PAPR Assembly.step (part 15 of 22)

```
#177921=CARTESIAN_POINT('Ctrl Pts',(-0.891600644728083,-11.5751282694896,
16.9628916069657));
#177922=CARTESIAN_POINT('Ctrl Pts',(-2.48422780541165,-9.98250110880602,
16.9132822319657));
#177923=CARTESIAN_POINT('Ctrl Pts',(-4.07685496609521,-8.38987394812247,
16.8636728569657));
#177924=CARTESIAN_POINT('Ctrl Pts',(-4.07685496609522,-6.13755901768002,
16.8140634819657));
#177925=CARTESIAN_POINT('Ctrl Pts',(-4.07685496609523,-3.88524408723757,
16.7644541069657));
#177926=CARTESIAN_POINT('Ctrl Pts',(-2.48422780541167,-2.29261692655401,
16.7148447319657));
#177927=CARTESIAN_POINT('Ctrl Pts',(-0.891600644728111,-0.699989765870437,
16.6652353569657));
#177928=CARTESIAN_POINT('Ctrl Pts',(1.36071428571434,-0.699989765870433,
16.6156259819657));
#177929=CARTESIAN_POINT('Ctrl Pts',(3.61302921615678,-0.699989765870427,
16.5660166069657));
#177930=CARTESIAN_POINT('Ctrl Pts',(5.20565637684035,-2.29261692655398,
16.5164072319657));
#177931=CARTESIAN_POINT('Ctrl Pts',(6.79828353752391,-3.88524408723754,
16.4667978569657));
#177932=CARTESIAN_POINT('Ctrl Pts',(6.79828353752392,-6.13755901767999,
16.4171884819657));
#177933=CARTESIAN_POINT('Ctrl Pts',(6.79828353752393,-8.38987394812244,
16.3675791069657));
#177934=CARTESIAN_POINT('Ctrl Pts',(5.20565637684037,-9.982501108806,16.3179697319657));
#177935=CARTESIAN_POINT('Ctrl Pts',(3.61302921615681,-11.5751282694896,
16.2683603569657));
#177936=CARTESIAN_POINT('Ctrl Pts',(1.36071428571436,-11.5751282694896,
16.2187509819657));
#177937=CARTESIAN_POINT('Ctrl Pts',(-0.891600644728086,-11.5751282694896,
16.1691416069657));
#177938=CARTESIAN_POINT('Ctrl Pts',(-2.48422780541165,-9.98250110880602,
16.1195322319657));
#177939=CARTESIAN_POINT('Ctrl Pts',(-4.07685496609522,-8.38987394812247,
16.0699228569657));
#177940=CARTESIAN_POINT('Ctrl Pts',(-4.07685496609522,-6.13755901768002,
16.0203134819657));
#177941=CARTESIAN_POINT('Ctrl Pts',(-4.07685496609523,-3.88524408723757,
15.9707041069657));
#177942=CARTESIAN_POINT('Ctrl Pts',(-2.48422780541167,-2.29261692655401,
15.9210947319657));
#177943=CARTESIAN_POINT('Ctrl Pts',(-0.891600644728114,-0.699989765870437,
15.8714853569657));
#177944=CARTESIAN_POINT('Ctrl Pts',(1.36071428571433,-0.699989765870433,
15.8218759819657));
#177945=CARTESIAN_POINT('Ctrl Pts',(3.61302921615678,-0.699989765870427,
15.7722666069657));
#177946=CARTESIAN_POINT('Ctrl Pts',(5.20565637684035,-2.29261692655398,
15.7226572319657));
#177947=CARTESIAN_POINT('Ctrl Pts',(6.79828353752391,-3.88524408723754,
15.6730478569657));
#177948=CARTESIAN_POINT('Ctrl Pts',(6.79828353752392,-6.13755901767999,
15.6234384819657));
#177949=CARTESIAN_POINT('Ctrl Pts',(6.79828353752392,-8.38987394812244,
15.5738291069657));
#177950=CARTESIAN_POINT('Ctrl Pts',(5.20565637684037,-9.982501108806,15.5242197319657));
#177951=CARTESIAN_POINT('Ctrl Pts',(3.61302921615681,-11.5751282694896,
15.4746103569657));
#177952=CARTESIAN_POINT('Ctrl Pts',(1.36071428571436,-11.5751282694896,
15.4250009819657));
#177953=CARTESIAN_POINT('Ctrl Pts',(-0.891600644728089,-11.5751282694896,
15.3753916069657));
#177954=CARTESIAN_POINT('Ctrl Pts',(-2.48422780541165,-9.98250110880602,
15.3257822319657));
#177955=CARTESIAN_POINT('Ctrl Pts',(-4.07685496609522,-8.38987394812247,
15.2761728569657));
#177956=CARTESIAN_POINT('Ctrl Pts',(-4.07685496609522,-6.13755901768002,
15.2265634819657));
#177957=CARTESIAN_POINT('Ctrl Pts',(-4.07685496609523,-3.88524408723757,
15.1769541069657));
#177958=CARTESIAN_POINT('Ctrl Pts',(-2.48422780541167,-2.29261692655401,
15.1273447319657));
#177959=CARTESIAN_POINT('Ctrl Pts',(-0.891600644728117,-0.699989765870437,
15.0777353569657));
#177960=CARTESIAN_POINT('Ctrl Pts',(1.36071428571433,-0.699989765870433,
15.0281259819657));
#177961=CARTESIAN_POINT('Ctrl Pts',(3.61302921615678,-0.699989765870427,
14.9785166069657));
#177962=CARTESIAN_POINT('Ctrl Pts',(5.20565637684034,-2.29261692655398,
14.9289072319657));
#177963=CARTESIAN_POINT('Ctrl Pts',(6.79828353752391,-3.88524408723754,
14.8792978569657));
#177964=CARTESIAN_POINT('Ctrl Pts',(6.79828353752391,-6.13755901767999,
14.8296884819657));
#177965=CARTESIAN_POINT('Ctrl Pts',(6.79828353752392,-8.38987394812244,
14.7800791069657));
#177966=CARTESIAN_POINT('Ctrl Pts',(5.20565637684036,-9.982501108806,14.7304697319657));
#177967=CARTESIAN_POINT('Ctrl Pts',(3.61302921615681,-11.5751282694896,
14.6808603569657));
#177968=CARTESIAN_POINT('Ctrl Pts',(1.36071428571436,-11.5751282694896,
14.6312509819657));
#177969=CARTESIAN_POINT('Ctrl Pts',(-0.891600644728092,-11.5751282694896,
14.5816416069657));
#177970=CARTESIAN_POINT('Ctrl Pts',(-2.48422780541166,-9.98250110880602,
14.5320322319657));
#177971=CARTESIAN_POINT('Ctrl Pts',(-4.07685496609522,-8.38987394812247,
14.4824228569657));
#177972=CARTESIAN_POINT('Ctrl Pts',(-4.07685496609523,-6.13755901768002,
14.4328134819657));
#177973=CARTESIAN_POINT('Ctrl Pts',(-4.07685496609523,-3.88524408723757,
14.3832041069657));
#177974=CARTESIAN_POINT('Ctrl Pts',(-2.48422780541168,-2.29261692655401,
14.3335947319657));
#177975=CARTESIAN_POINT('Ctrl Pts',(-0.89160064472812,-0.699989765870437,
14.2839853569657));
#177976=CARTESIAN_POINT('Ctrl Pts',(1.36071428571433,-0.699989765870433,
14.2343759819657));
#177977=CARTESIAN_POINT('Ctrl Pts',(3.61302921615678,-0.699989765870427,
14.1847666069657));
#177978=CARTESIAN_POINT('Ctrl Pts',(5.20565637684034,-2.29261692655398,
14.1351572319657));
#177979=CARTESIAN_POINT('Ctrl Pts',(6.79828353752391,-3.88524408723754,
14.0855478569657));
#177980=CARTESIAN_POINT('Ctrl Pts',(6.79828353752391,-6.13755901767999,
14.0359384819657));
#177981=CARTESIAN_POINT('Ctrl Pts',(6.79828353752392,-8.38987394812244,
13.9863291069657));
#177982=CARTESIAN_POINT('Ctrl Pts',(5.20565637684036,-9.982501108806,13.9367197319657));
#177983=CARTESIAN_POINT('Ctrl Pts',(3.61302921615681,-11.5751282694896,
13.8871103569657));
#177984=CARTESIAN_POINT('Ctrl Pts',(1.36071428571436,-11.5751282694896,
13.8375009819657));
#177985=CARTESIAN_POINT('Ctrl Pts',(-0.891600644728095,-11.5751282694896,
13.7878916069657));
#177986=CARTESIAN_POINT('Ctrl Pts',(-2.48422780541166,-9.98250110880602,
13.7382822319657));
#177987=CARTESIAN_POINT('Ctrl Pts',(-4.07685496609522,-8.38987394812247,
13.6886728569657));
#177988=CARTESIAN_POINT('Ctrl Pts',(-4.07685496609523,-6.13755901768002,
13.6390634819657));
#177989=CARTESIAN_POINT('Ctrl Pts',(-4.07685496609524,-3.88524408723757,
13.5894541069657));
#177990=CARTESIAN_POINT('Ctrl Pts',(-2.48422780541168,-2.29261692655401,
13.5398447319657));
#177991=CARTESIAN_POINT('Ctrl Pts',(-0.891600644728122,-0.699989765870437,
13.4902353569657));
#177992=CARTESIAN_POINT('Ctrl Pts',(1.36071428571433,-0.699989765870433,
13.4406259819657));
#177993=CARTESIAN_POINT('Ctrl Pts',(3.61302921615677,-0.699989765870427,
13.3910166069657));
#177994=CARTESIAN_POINT('Ctrl Pts',(5.20565637684034,-2.29261692655398,
13.3414072319657));
#177995=CARTESIAN_POINT('Ctrl Pts',(6.7982835375239,-3.88524408723754,13.2917978569657));
#177996=CARTESIAN_POINT('Ctrl Pts',(6.79828353752391,-6.13755901767999,
13.2421884819657));
#177997=CARTESIAN_POINT('Ctrl Pts',(6.79828353752391,-8.38987394812244,
13.1925791069657));
#177998=CARTESIAN_POINT('Ctrl Pts',(5.20565637684036,-9.982501108806,13.1429697319657));
#177999=CARTESIAN_POINT('Ctrl Pts',(3.6130292161568,-11.5751282694896,13.0933603569657));
#178000=CARTESIAN_POINT('Ctrl Pts',(1.36071428571435,-11.5751282694896,
13.0437509819657));
#178001=CARTESIAN_POINT('Ctrl Pts',(-0.891600644728097,-11.5751282694896,
12.9941416069657));
#178002=CARTESIAN_POINT('Ctrl Pts',(-2.48422780541166,-9.98250110880602,
12.9445322319657));
#178003=CARTESIAN_POINT('Ctrl Pts',(-4.07685496609523,-8.38987394812247,
12.8949228569657));
#178004=CARTESIAN_POINT('Ctrl Pts',(-4.07685496609523,-6.13755901768002,
12.8453134819657));
#178005=CARTESIAN_POINT('Ctrl Pts',(-4.07685496609524,-3.88524408723757,
12.7957041069657));
#178006=CARTESIAN_POINT('Ctrl Pts',(-2.48422780541168,-2.29261692655401,
12.7460947319657));
#178007=CARTESIAN_POINT('Ctrl Pts',(-0.891600644728125,-0.699989765870437,
12.6964853569657));
#178008=CARTESIAN_POINT('Ctrl Pts',(1.36071428571432,-0.699989765870433,
12.6468759819657));
#178009=CARTESIAN_POINT('Ctrl Pts',(3.61302921615677,-0.699989765870427,
12.5972666069657));
#178010=CARTESIAN_POINT('Ctrl Pts',(5.20565637684033,-2.29261692655398,
12.5476572319657));
#178011=CARTESIAN_POINT('Ctrl Pts',(6.7982835375239,-3.88524408723754,12.4980478569657));
#178012=CARTESIAN_POINT('Ctrl Pts',(6.79828353752391,-6.13755901767999,
12.4484384819657));
#178013=CARTESIAN_POINT('Ctrl Pts',(6.79828353752391,-8.38987394812244,
12.3988291069657));
#178014=CARTESIAN_POINT('Ctrl Pts',(5.20565637684036,-9.982501108806,12.3492197319657));
#178015=CARTESIAN_POINT('Ctrl Pts',(3.6130292161568,-11.5751282694896,12.2996103569657));
#178016=CARTESIAN_POINT('Ctrl Pts',(1.36071428571435,-11.5751282694896,
12.2500009819657));
#178017=CARTESIAN_POINT('Ctrl Pts',(-0.8916006447281,-11.5751282694896,
12.2003916069657));
#178018=CARTESIAN_POINT('Ctrl Pts',(-2.48422780541166,-9.98250110880602,
12.1507822319657));
#178019=CARTESIAN_POINT('Ctrl Pts',(-4.07685496609523,-8.38987394812247,
12.1011728569657));
#178020=CARTESIAN_POINT('Ctrl Pts',(-4.07685496609524,-6.13755901768002,
12.0515634819657));
#178021=CARTESIAN_POINT('Ctrl Pts',(-4.07685496609524,-3.88524408723757,
12.0019541069657));
#178022=CARTESIAN_POINT('Ctrl Pts',(-2.48422780541168,-2.29261692655401,
11.9523447319657));
#178023=CARTESIAN_POINT('Ctrl Pts',(-0.891600644728128,-0.699989765870437,
11.9027353569657));
#178024=CARTESIAN_POINT('Ctrl Pts',(1.36071428571432,-0.699989765870433,
11.8531259819657));
#178025=CARTESIAN_POINT('Ctrl Pts',(3.61302921615677,-0.699989765870427,
11.8035166069657));
#178026=CARTESIAN_POINT('Ctrl Pts',(5.20565637684033,-2.29261692655398,
11.7539072319657));
#178027=CARTESIAN_POINT('Ctrl Pts',(6.7982835375239,-3.88524408723754,11.7042978569657));
#178028=CARTESIAN_POINT('Ctrl Pts',(6.79828353752391,-6.13755901767999,
11.6546884819657));
#178029=CARTESIAN_POINT('Ctrl Pts',(6.79828353752391,-8.38987394812244,
11.6050791069657));
#178030=CARTESIAN_POINT('Ctrl Pts',(5.20565637684035,-9.982501108806,11.5554697319657));
#178031=CARTESIAN_POINT('Ctrl Pts',(3.6130292161568,-11.5751282694896,11.5058603569657));
#178032=CARTESIAN_POINT('Ctrl Pts',(1.36071428571435,-11.5751282694896,
11.4562509819657));
#178033=CARTESIAN_POINT('Ctrl Pts',(-0.891600644728103,-11.5751282694896,
11.4066416069657));
#178034=CARTESIAN_POINT('Ctrl Pts',(-2.48422780541167,-9.98250110880602,
11.3570322319657));
#178035=CARTESIAN_POINT('Ctrl Pts',(-4.07685496609523,-8.38987394812247,
11.3074228569657));
#178036=CARTESIAN_POINT('Ctrl Pts',(-4.07685496609524,-6.13755901768002,
11.2578134819657));
#178037=CARTESIAN_POINT('Ctrl Pts',(-4.07685496609524,-3.88524408723757,
11.2082041069657));
#178038=CARTESIAN_POINT('Ctrl Pts',(-2.48422780541169,-2.29261692655401,
11.1585947319657));
#178039=CARTESIAN_POINT('Ctrl Pts',(-0.89160064472813,-0.699989765870437,
11.1089853569657));
#178040=CARTESIAN_POINT('Ctrl Pts',(1.36071428571432,-0.699989765870433,
11.0593759819657));
#178041=CARTESIAN_POINT('Ctrl Pts',(3.61302921615676,-0.699989765870427,
11.0097666069657));
#178042=CARTESIAN_POINT('Ctrl Pts',(5.20565637684033,-2.29261692655398,
10.9601572319657));
#178043=CARTESIAN_POINT('Ctrl Pts',(6.79828353752389,-3.88524408723754,
10.9105478569657));
#178044=CARTESIAN_POINT('Ctrl Pts',(6.7982835375239,-6.13755901767999,10.8609384819657));
#178045=CARTESIAN_POINT('Ctrl Pts',(6.79828353752391,-8.38987394812244,
10.8113291069657));
#178046=CARTESIAN_POINT('Ctrl Pts',(5.20565637684035,-9.982501108806,10.7617197319657));
#178047=CARTESIAN_POINT('Ctrl Pts',(3.61302921615679,-11.5751282694896,
10.7121103569657));
#178048=CARTESIAN_POINT('Ctrl Pts',(1.36071428571434,-11.5751282694896,
10.6625009819657));
#178049=CARTESIAN_POINT('Ctrl Pts',(-0.891600644728105,-11.5751282694896,
10.6128916069657));
#178050=CARTESIAN_POINT('Ctrl Pts',(-2.48422780541167,-9.98250110880602,
10.5632822319657));
#178051=CARTESIAN_POINT('Ctrl Pts',(-4.07685496609523,-8.38987394812247,
10.5136728569657));
#178052=CARTESIAN_POINT('Ctrl Pts',(-4.07685496609524,-6.13755901768002,
10.4640634819657));
#178053=CARTESIAN_POINT('Ctrl Pts',(-4.07685496609525,-3.88524408723757,
10.4144541069657));
#178054=CARTESIAN_POINT('Ctrl Pts',(-2.48422780541169,-2.29261692655401,
10.3648447319657));
#178055=CARTESIAN_POINT('Ctrl Pts',(-0.891600644728133,-0.699989765870437,
10.3152353569657));
#178056=CARTESIAN_POINT('Ctrl Pts',(1.36071428571431,-0.699989765870433,
10.2656259819657));
#178057=CARTESIAN_POINT('Ctrl Pts',(3.61302921615676,-0.699989765870427,
10.2160166069657));
#178058=CARTESIAN_POINT('Ctrl Pts',(5.20565637684033,-2.29261692655398,
10.1664072319657));
#178059=CARTESIAN_POINT('Ctrl Pts',(6.79828353752389,-3.88524408723754,
10.1167978569657));
#178060=CARTESIAN_POINT('Ctrl Pts',(6.7982835375239,-6.13755901767999,10.0671884819657));
#178061=CARTESIAN_POINT('Ctrl Pts',(6.7982835375239,-8.38987394812244,10.0175791069657));
#178062=CARTESIAN_POINT('Ctrl Pts',(5.20565637684035,-9.982501108806,9.9679697319657));
#178063=CARTESIAN_POINT('Ctrl Pts',(3.61302921615679,-11.5751282694896,
9.91836035696571));
#178064=CARTESIAN_POINT('Ctrl Pts',(1.36071428571434,-11.5751282694896,
9.86875098196571));
#178065=CARTESIAN_POINT('Ctrl Pts',(-0.891600644728108,-11.5751282694896,
9.81914160696572));
#178066=CARTESIAN_POINT('Ctrl Pts',(-2.48422780541167,-9.98250110880602,
9.76953223196573));
#178067=CARTESIAN_POINT('Ctrl Pts',(-4.07685496609524,-8.38987394812247,
9.71992285696573));
#178068=CARTESIAN_POINT('Ctrl Pts',(-4.07685496609524,-6.13755901768002,
9.67031348196573));
#178069=CARTESIAN_POINT('Ctrl Pts',(-4.07685496609525,-3.88524408723757,
9.62070410696574));
#178070=CARTESIAN_POINT('Ctrl Pts',(-2.48422780541169,-2.29261692655401,
9.57109473196573));
#178071=CARTESIAN_POINT('Ctrl Pts',(-0.891600644728136,-0.699989765870437,
9.52148535696572));
#178072=CARTESIAN_POINT('Ctrl Pts',(1.36071428571431,-0.699989765870433,
9.47187598196571));
#178073=CARTESIAN_POINT('Ctrl Pts',(3.61302921615676,-0.699989765870427,
9.42226660696571));
#178074=CARTESIAN_POINT('Ctrl Pts',(5.20565637684032,-2.29261692655398,
9.3726572319657));
#178075=CARTESIAN_POINT('Ctrl Pts',(6.79828353752389,-3.88524408723754,
9.3230478569657));
#178076=CARTESIAN_POINT('Ctrl Pts',(6.7982835375239,-6.13755901767999,9.2734384819657));
#178077=CARTESIAN_POINT('Ctrl Pts',(6.7982835375239,-8.38987394812244,9.2238291069657));
#178078=CARTESIAN_POINT('Ctrl Pts',(5.20565637684034,-9.982501108806,9.1742197319657));
#178079=CARTESIAN_POINT('Ctrl Pts',(3.61302921615679,-11.5751282694896,
9.12461035696571));
#178080=CARTESIAN_POINT('Ctrl Pts',(1.36071428571434,-11.5751282694896,
9.07500098196571));
#178081=CARTESIAN_POINT('Ctrl Pts',(-0.891600644728111,-11.5751282694896,
9.02539160696572));
#178082=CARTESIAN_POINT('Ctrl Pts',(-2.48422780541167,-9.98250110880602,
8.97578223196573));
#178083=CARTESIAN_POINT('Ctrl Pts',(-4.07685496609524,-8.38987394812247,
8.92617285696573));
#178084=CARTESIAN_POINT('Ctrl Pts',(-4.07685496609525,-6.13755901768002,
8.87656348196573));
#178085=CARTESIAN_POINT('Ctrl Pts',(-4.07685496609525,-3.88524408723757,
8.82695410696573));
#178086=CARTESIAN_POINT('Ctrl Pts',(-2.4842278054117,-2.29261692655401,
8.77734473196573));
#178087=CARTESIAN_POINT('Ctrl Pts',(-0.891600644728139,-0.699989765870437,
8.72773535696572));
#178088=CARTESIAN_POINT('Ctrl Pts',(1.36071428571431,-0.699989765870433,
8.67812598196571));
#178089=CARTESIAN_POINT('Ctrl Pts',(3.61302921615676,-0.699989765870427,
8.6285166069657));
#178090=CARTESIAN_POINT('Ctrl Pts',(5.20565637684032,-2.29261692655398,
8.5789072319657));
#178091=CARTESIAN_POINT('Ctrl Pts',(6.79828353752389,-3.88524408723754,
8.52929785696569));
#178092=CARTESIAN_POINT('Ctrl Pts',(6.79828353752389,-6.13755901767999,
8.47968848196569));
#178093=CARTESIAN_POINT('Ctrl Pts',(6.7982835375239,-8.38987394812244,8.4300791069657));
#178094=CARTESIAN_POINT('Ctrl Pts',(5.20565637684034,-9.982501108806,8.3804697319657));
#178095=CARTESIAN_POINT('Ctrl Pts',(3.61302921615679,-11.5751282694896,
8.33086035696571));
#178096=CARTESIAN_POINT('Ctrl Pts',(1.36071428571434,-11.5751282694896,
8.28125098196572));
#178097=CARTESIAN_POINT('Ctrl Pts',(-0.891600644728114,-11.5751282694896,
8.23164160696572));
#178098=CARTESIAN_POINT('Ctrl Pts',(-2.48422780541168,-9.98250110880602,
8.18203223196573));
#178099=CARTESIAN_POINT('Ctrl Pts',(-4.07685496609524,-8.38987394812247,
8.13242285696573));
#178100=CARTESIAN_POINT('Ctrl Pts',(-4.07685496609525,-6.13755901768002,
8.08281348196573));
#178101=CARTESIAN_POINT('Ctrl Pts',(-4.07685496609526,-3.88524408723757,
8.03320410696573));
#178102=CARTESIAN_POINT('Ctrl Pts',(-2.4842278054117,-2.29261692655401,
7.98359473196573));
#178103=CARTESIAN_POINT('Ctrl Pts',(-0.891600644728142,-0.699989765870437,
7.93398535696572));
#178104=CARTESIAN_POINT('Ctrl Pts',(1.36071428571431,-0.699989765870433,
7.88437598196571));
#178105=CARTESIAN_POINT('Ctrl Pts',(3.61302921615675,-0.699989765870427,
7.83476660696571));
#178106=CARTESIAN_POINT('Ctrl Pts',(5.20565637684032,-2.29261692655398,
7.7851572319657));
#178107=CARTESIAN_POINT('Ctrl Pts',(6.79828353752388,-3.88524408723754,
7.7355478569657));
#178108=CARTESIAN_POINT('Ctrl Pts',(6.79828353752389,-6.13755901767999,
7.68593848196569));
#178109=CARTESIAN_POINT('Ctrl Pts',(6.7982835375239,-8.38987394812244,7.63632910696569));
#178110=CARTESIAN_POINT('Ctrl Pts',(5.20565637684034,-9.982501108806,7.5867197319657));
#178111=CARTESIAN_POINT('Ctrl Pts',(3.61302921615678,-11.5751282694896,
7.53711035696571));
#178112=CARTESIAN_POINT('Ctrl Pts',(1.36071428571433,-11.5751282694896,
7.48750098196571));
#178113=CARTESIAN_POINT('Ctrl Pts',(-0.891600644728117,-11.5751282694896,
7.43789160696572));
#178114=CARTESIAN_POINT('Ctrl Pts',(-2.48422780541168,-9.98250110880602,
7.38828223196573));
#178115=CARTESIAN_POINT('Ctrl Pts',(-4.07685496609524,-8.38987394812247,
7.33867285696573));
#178116=CARTESIAN_POINT('Ctrl Pts',(-4.07685496609525,-6.13755901768002,
7.28906348196573));
#178117=CARTESIAN_POINT('Ctrl Pts',(-4.07685496609526,-3.88524408723757,
7.23945410696573));
#178118=CARTESIAN_POINT('Ctrl Pts',(-2.4842278054117,-2.29261692655401,
7.18984473196573));
#178119=CARTESIAN_POINT('Ctrl Pts',(-0.891600644728144,-0.699989765870437,
7.14023535696572));
#178120=CARTESIAN_POINT('Ctrl Pts',(1.3607142857143,-0.699989765870433,
7.09062598196571));
#178121=CARTESIAN_POINT('Ctrl Pts',(3.61302921615675,-0.699989765870427,
7.04101660696571));
#178122=CARTESIAN_POINT('Ctrl Pts',(5.20565637684031,-2.29261692655398,
6.9914072319657));
#178123=CARTESIAN_POINT('Ctrl Pts',(6.79828353752388,-3.88524408723754,
6.94179785696569));
#178124=CARTESIAN_POINT('Ctrl Pts',(6.79828353752389,-6.13755901767999,
6.89218848196569));
#178125=CARTESIAN_POINT('Ctrl Pts',(6.79828353752389,-8.38987394812244,
6.84257910696569));
#178126=CARTESIAN_POINT('Ctrl Pts',(5.20565637684034,-9.982501108806,6.7929697319657));
#178127=CARTESIAN_POINT('Ctrl Pts',(3.61302921615678,-11.5751282694896,
6.74336035696571));
#178128=CARTESIAN_POINT('Ctrl Pts',(1.36071428571433,-11.5751282694896,
6.69375098196571));
#178129=CARTESIAN_POINT('Ctrl Pts',(-0.89160064472812,-11.5751282694896,
6.64414160696572));
#178130=CARTESIAN_POINT('Ctrl Pts',(-2.48422780541168,-9.98250110880602,
6.59453223196573));
#178131=CARTESIAN_POINT('Ctrl Pts',(-4.07685496609525,-8.38987394812247,
6.54492285696573));
#178132=CARTESIAN_POINT('Ctrl Pts',(-4.07685496609525,-6.13755901768002,
6.49531348196573));
#178133=CARTESIAN_POINT('Ctrl Pts',(-4.07685496609526,-3.88524408723757,
6.44570410696573));
#178134=CARTESIAN_POINT('Ctrl Pts',(-2.4842278054117,-2.29261692655401,
6.39609473196573));
#178135=CARTESIAN_POINT('Ctrl Pts',(-0.891600644728147,-0.699989765870437,
6.34648535696572));
#178136=CARTESIAN_POINT('Ctrl Pts',(1.3607142857143,-0.699989765870433,
6.29687598196571));
#178137=CARTESIAN_POINT('Ctrl Pts',(3.61302921615675,-0.699989765870427,
6.2472666069657));
#178138=CARTESIAN_POINT('Ctrl Pts',(5.20565637684031,-2.29261692655398,
6.1976572319657));
#178139=CARTESIAN_POINT('Ctrl Pts',(6.79828353752388,-3.88524408723754,
6.14804785696569));
#178140=CARTESIAN_POINT('Ctrl Pts',(6.79828353752388,-6.13755901767999,
6.09843848196569));
#178141=CARTESIAN_POINT('Ctrl Pts',(6.79828353752389,-8.38987394812244,
6.0488291069657));
#178142=CARTESIAN_POINT('Ctrl Pts',(5.20565637684033,-9.982501108806,5.9992197319657));
#178143=CARTESIAN_POINT('Ctrl Pts',(3.61302921615678,-11.5751282694896,
5.9496103569657));
#178144=CARTESIAN_POINT('Ctrl Pts',(1.36071428571433,-11.5751282694896,
5.90000098196571));
#178145=CARTESIAN_POINT('Ctrl Pts',(-0.792169748067518,-11.5751282694896,
5.85258166687801));
#178146=CARTESIAN_POINT('Ctrl Pts',(-2.36155557288302,-10.1013786992501,
5.80456877776761));
#178147=CARTESIAN_POINT('Ctrl Pts',(2.32591428571432,-0.786339686702723,
15.7998287265442));
#178148=CARTESIAN_POINT('Ctrl Pts',(2.32591428571432,-0.736608476556578,
15.7717780017558));
#178149=CARTESIAN_POINT('Ctrl Pts',(2.32591428571432,-0.686884992853217,
15.7437135749927));
#178150=CARTESIAN_POINT('Ctrl Pts',(2.32591428571432,-0.637168644611797,
15.7156365177877));
#178151=CARTESIAN_POINT('Ctrl Pts',(2.32591428571432,-0.587452296636248,
15.6875594607329));
#178152=CARTESIAN_POINT('Ctrl Pts',(2.32591428571463,-0.537743081404178,
15.6594697704583));
#178153=CARTESIAN_POINT('Ctrl Pts',(2.32591428571463,-0.488040466409084,
15.6313684101436));
#178154=CARTESIAN_POINT('Ctrl Pts',(2.32591428571463,-0.413079402383476,
15.5889861759299));
#178155=CARTESIAN_POINT('Ctrl Pts',(2.32591428571432,-0.338133333565072,
15.5465774111759));
#178156=CARTESIAN_POINT('Ctrl Pts',(2.32591428571432,-0.263200650536821,
15.5041450189385));
#178157=CARTESIAN_POINT('Ctrl Pts',(0.395514285714321,-0.263200650536827,
14.7505444449928));
#178158=CARTESIAN_POINT('Ctrl Pts',(0.395514285714323,-0.312737737217456,
14.778936578636));
#178159=CARTESIAN_POINT('Ctrl Pts',(0.395514285714315,-0.362277026584998,
14.8073248695488));
#178160=CARTESIAN_POINT('Ctrl Pts',(0.395514285714316,-0.461360350763029,
14.864093168053));
#178161=CARTESIAN_POINT('Ctrl Pts',(0.39551428571431,-0.510904385770617,
14.8924731761123));
#178162=CARTESIAN_POINT('Ctrl Pts',(0.39551428571431,-0.560450981668815,
14.9208487121933));
#178163=CARTESIAN_POINT('Ctrl Pts',(0.395514285714311,-0.6357410575579,
14.9639676434985));
#178164=CARTESIAN_POINT('Ctrl Pts',(0.395514285714116,-0.711037042002775,
15.0070762599356));
#178165=CARTESIAN_POINT('Ctrl Pts',(0.395514285714326,-0.786339686702729,
15.0501732373872));
#178166=CARTESIAN_POINT('Ctrl Pts',(1.36071428571437,-12.1336469966959,
17.4837900444657));
#178167=CARTESIAN_POINT('Ctrl Pts',(-1.12294667637629,-12.1336469966959,
17.4341806694657));
#178168=CARTESIAN_POINT('Ctrl Pts',(-2.87916018483889,-10.3774334882333,
17.3845712944657));
#178169=CARTESIAN_POINT('Ctrl Pts',(-4.6353736933015,-8.62121997977068,
17.3349619194657));
#178170=CARTESIAN_POINT('Ctrl Pts',(-4.63537369330151,-6.13755901768002,
17.2853525444657));
#178171=CARTESIAN_POINT('Ctrl Pts',(-4.63537369330152,-3.65389805558936,
17.2357431694657));
#178172=CARTESIAN_POINT('Ctrl Pts',(-2.87916018483892,-1.89768454712676,
17.1861337944657));
#178173=CARTESIAN_POINT('Ctrl Pts',(-1.12294667637632,-0.141471038664144,
17.1365244194657));
#178174=CARTESIAN_POINT('Ctrl Pts',(1.36071428571434,-0.141471038664139,
17.0869150444657));
#178175=CARTESIAN_POINT('Ctrl Pts',(3.84437524780499,-0.141471038664133,
17.0373056694657));
#178176=CARTESIAN_POINT('Ctrl Pts',(5.6005887562676,-1.89768454712673,16.9876962944657));
#178177=CARTESIAN_POINT('Ctrl Pts',(7.35680226473021,-3.65389805558933,
16.9380869194657));
#178178=CARTESIAN_POINT('Ctrl Pts',(7.35680226473022,-6.13755901767999,
16.8884775444657));
#178179=CARTESIAN_POINT('Ctrl Pts',(7.35680226473022,-8.62121997977064,
16.8388681694657));
#178180=CARTESIAN_POINT('Ctrl Pts',(5.60058875626762,-10.3774334882333,
16.7892587944657));
#178181=CARTESIAN_POINT('Ctrl Pts',(3.84437524780502,-12.1336469966959,
16.7396494194657));
#178182=CARTESIAN_POINT('Ctrl Pts',(1.36071428571437,-12.1336469966959,
16.6900400444657));
#178183=CARTESIAN_POINT('Ctrl Pts',(-1.12294667637629,-12.1336469966959,
16.6404306694657));
#178184=CARTESIAN_POINT('Ctrl Pts',(-2.8791601848389,-10.3774334882333,
16.5908212944657));
#178185=CARTESIAN_POINT('Ctrl Pts',(-4.6353736933015,-8.62121997977068,
16.5412119194657));
#178186=CARTESIAN_POINT('Ctrl Pts',(-4.63537369330151,-6.13755901768002,
16.4916025444657));
#178187=CARTESIAN_POINT('Ctrl Pts',(-4.63537369330152,-3.65389805558936,
16.4419931694657));
#178188=CARTESIAN_POINT('Ctrl Pts',(-2.87916018483892,-1.89768454712676,
16.3923837944657));
#178189=CARTESIAN_POINT('Ctrl Pts',(-1.12294667637632,-0.141471038664144,
16.3427744194657));
#178190=CARTESIAN_POINT('Ctrl Pts',(1.36071428571433,-0.141471038664139,
16.2931650444657));
#178191=CARTESIAN_POINT('Ctrl Pts',(3.84437524780499,-0.141471038664133,
16.2435556694657));
#178192=CARTESIAN_POINT('Ctrl Pts',(5.6005887562676,-1.89768454712673,16.1939462944657));
#178193=CARTESIAN_POINT('Ctrl Pts',(7.35680226473021,-3.65389805558933,
16.1443369194657));
#178194=CARTESIAN_POINT('Ctrl Pts',(7.35680226473021,-6.13755901767999,
16.0947275444657));
#178195=CARTESIAN_POINT('Ctrl Pts',(7.35680226473022,-8.62121997977064,
16.0451181694657));
#178196=CARTESIAN_POINT('Ctrl Pts',(5.60058875626762,-10.3774334882333,
15.9955087944657));
#178197=CARTESIAN_POINT('Ctrl Pts',(3.84437524780502,-12.1336469966959,
15.9458994194657));
#178198=CARTESIAN_POINT('Ctrl Pts',(1.36071428571436,-12.1336469966959,
15.8962900444657));
#178199=CARTESIAN_POINT('Ctrl Pts',(-1.12294667637629,-12.1336469966959,
15.8466806694657));
#178200=CARTESIAN_POINT('Ctrl Pts',(-2.8791601848389,-10.3774334882333,
15.7970712944657));
#178201=CARTESIAN_POINT('Ctrl Pts',(-4.63537369330151,-8.62121997977068,
15.7474619194657));
#178202=CARTESIAN_POINT('Ctrl Pts',(-4.63537369330152,-6.13755901768002,
15.6978525444657));
#178203=CARTESIAN_POINT('Ctrl Pts',(-4.63537369330152,-3.65389805558936,
15.6482431694657));
#178204=CARTESIAN_POINT('Ctrl Pts',(-2.87916018483892,-1.89768454712676,
15.5986337944657));
#178205=CARTESIAN_POINT('Ctrl Pts',(-1.12294667637632,-0.141471038664144,
15.5490244194657));
#178206=CARTESIAN_POINT('Ctrl Pts',(1.36071428571433,-0.141471038664139,
15.4994150444657));
#178207=CARTESIAN_POINT('Ctrl Pts',(3.84437524780498,-0.141471038664133,
15.4498056694657));
#178208=CARTESIAN_POINT('Ctrl Pts',(5.60058875626759,-1.89768454712673,
15.4001962944657));
#178209=CARTESIAN_POINT('Ctrl Pts',(7.3568022647302,-3.65389805558933,15.3505869194657));
#178210=CARTESIAN_POINT('Ctrl Pts',(7.35680226473021,-6.13755901767999,
15.3009775444657));
#178211=CARTESIAN_POINT('Ctrl Pts',(7.35680226473022,-8.62121997977064,
15.2513681694657));
#178212=CARTESIAN_POINT('Ctrl Pts',(5.60058875626762,-10.3774334882333,
15.2017587944657));
#178213=CARTESIAN_POINT('Ctrl Pts',(3.84437524780502,-12.1336469966959,
15.1521494194657));
#178214=CARTESIAN_POINT('Ctrl Pts',(1.36071428571436,-12.1336469966959,
15.1025400444657));
#178215=CARTESIAN_POINT('Ctrl Pts',(-1.12294667637629,-12.1336469966959,
15.0529306694657));
#178216=CARTESIAN_POINT('Ctrl Pts',(-2.8791601848389,-10.3774334882333,
15.0033212944657));
#178217=CARTESIAN_POINT('Ctrl Pts',(-4.63537369330151,-8.62121997977068,
14.9537119194657));
#178218=CARTESIAN_POINT('Ctrl Pts',(-4.63537369330152,-6.13755901768002,
14.9041025444657));
#178219=CARTESIAN_POINT('Ctrl Pts',(-4.63537369330153,-3.65389805558936,
14.8544931694657));
#178220=CARTESIAN_POINT('Ctrl Pts',(-2.87916018483893,-1.89768454712676,
14.8048837944657));
#178221=CARTESIAN_POINT('Ctrl Pts',(-1.12294667637632,-0.141471038664144,
14.7552744194657));
#178222=CARTESIAN_POINT('Ctrl Pts',(1.36071428571433,-0.141471038664139,
14.7056650444657));
#178223=CARTESIAN_POINT('Ctrl Pts',(3.84437524780498,-0.141471038664133,
14.6560556694657));
#178224=CARTESIAN_POINT('Ctrl Pts',(5.60058875626759,-1.89768454712673,
14.6064462944657));
#178225=CARTESIAN_POINT('Ctrl Pts',(7.3568022647302,-3.65389805558933,14.5568369194657));
#178226=CARTESIAN_POINT('Ctrl Pts',(7.35680226473021,-6.13755901767999,
14.5072275444657));
#178227=CARTESIAN_POINT('Ctrl Pts',(7.35680226473021,-8.62121997977064,
14.4576181694657));
#178228=CARTESIAN_POINT('Ctrl Pts',(5.60058875626761,-10.3774334882333,
14.4080087944657));
#178229=CARTESIAN_POINT('Ctrl Pts',(3.84437524780501,-12.1336469966959,
14.3583994194657));
#178230=CARTESIAN_POINT('Ctrl Pts',(1.36071428571436,-12.1336469966959,
14.3087900444657));
#178231=CARTESIAN_POINT('Ctrl Pts',(-1.1229466763763,-12.1336469966959,
14.2591806694657));
#178232=CARTESIAN_POINT('Ctrl Pts',(-2.8791601848389,-10.3774334882333,
14.2095712944657));
#178233=CARTESIAN_POINT('Ctrl Pts',(-4.63537369330151,-8.62121997977068,
14.1599619194657));
#178234=CARTESIAN_POINT('Ctrl Pts',(-4.63537369330152,-6.13755901768002,
14.1103525444657));
#178235=CARTESIAN_POINT('Ctrl Pts',(-4.63537369330153,-3.65389805558936,
14.0607431694657));
#178236=CARTESIAN_POINT('Ctrl Pts',(-2.87916018483893,-1.89768454712676,
14.0111337944657));
#178237=CARTESIAN_POINT('Ctrl Pts',(-1.12294667637633,-0.141471038664144,
13.9615244194657));
#178238=CARTESIAN_POINT('Ctrl Pts',(1.36071428571432,-0.141471038664139,
13.9119150444657));
#178239=CARTESIAN_POINT('Ctrl Pts',(3.84437524780498,-0.141471038664133,
13.8623056694657));
#178240=CARTESIAN_POINT('Ctrl Pts',(5.60058875626759,-1.89768454712673,
13.8126962944657));
#178241=CARTESIAN_POINT('Ctrl Pts',(7.3568022647302,-3.65389805558933,13.7630869194657));
#178242=CARTESIAN_POINT('Ctrl Pts',(7.35680226473021,-6.13755901767999,
13.7134775444657));
#178243=CARTESIAN_POINT('Ctrl Pts',(7.35680226473021,-8.62121997977064,
13.6638681694657));
#178244=CARTESIAN_POINT('Ctrl Pts',(5.60058875626761,-10.3774334882333,
13.6142587944657));
#178245=CARTESIAN_POINT('Ctrl Pts',(3.84437524780501,-12.1336469966959,
13.5646494194657));
#178246=CARTESIAN_POINT('Ctrl Pts',(1.36071428571436,-12.1336469966959,
13.5150400444657));
#178247=CARTESIAN_POINT('Ctrl Pts',(-1.1229466763763,-12.1336469966959,
13.4654306694657));
#178248=CARTESIAN_POINT('Ctrl Pts',(-2.87916018483891,-10.3774334882333,
13.4158212944657));
#178249=CARTESIAN_POINT('Ctrl Pts',(-4.63537369330152,-8.62121997977068,
13.3662119194657));
#178250=CARTESIAN_POINT('Ctrl Pts',(-4.63537369330153,-6.13755901768002,
13.3166025444657));
#178251=CARTESIAN_POINT('Ctrl Pts',(-4.63537369330153,-3.65389805558936,
13.2669931694657));
#178252=CARTESIAN_POINT('Ctrl Pts',(-2.87916018483893,-1.89768454712676,
13.2173837944657));
#178253=CARTESIAN_POINT('Ctrl Pts',(-1.12294667637633,-0.141471038664144,
13.1677744194657));
#178254=CARTESIAN_POINT('Ctrl Pts',(1.36071428571432,-0.141471038664139,
13.1181650444657));
#178255=CARTESIAN_POINT('Ctrl Pts',(3.84437524780497,-0.141471038664133,
13.0685556694657));
#178256=CARTESIAN_POINT('Ctrl Pts',(5.60058875626759,-1.89768454712673,
13.0189462944657));
#178257=CARTESIAN_POINT('Ctrl Pts',(7.3568022647302,-3.65389805558933,12.9693369194657));
#178258=CARTESIAN_POINT('Ctrl Pts',(7.3568022647302,-6.13755901767999,12.9197275444657));
#178259=CARTESIAN_POINT('Ctrl Pts',(7.35680226473021,-8.62121997977064,
12.8701181694657));
#178260=CARTESIAN_POINT('Ctrl Pts',(5.60058875626761,-10.3774334882333,
12.8205087944657));
#178261=CARTESIAN_POINT('Ctrl Pts',(3.84437524780501,-12.1336469966959,
12.7708994194657));
#178262=CARTESIAN_POINT('Ctrl Pts',(1.36071428571435,-12.1336469966959,
12.7212900444657));
#178263=CARTESIAN_POINT('Ctrl Pts',(-1.1229466763763,-12.1336469966959,
12.6716806694657));
#178264=CARTESIAN_POINT('Ctrl Pts',(-2.87916018483891,-10.3774334882333,
12.6220712944657));
#178265=CARTESIAN_POINT('Ctrl Pts',(-4.63537369330152,-8.62121997977068,
12.5724619194657));
#178266=CARTESIAN_POINT('Ctrl Pts',(-4.63537369330153,-6.13755901768002,
12.5228525444657));
#178267=CARTESIAN_POINT('Ctrl Pts',(-4.63537369330153,-3.65389805558936,
12.4732431694657));
#178268=CARTESIAN_POINT('Ctrl Pts',(-2.87916018483893,-1.89768454712676,
12.4236337944657));
#178269=CARTESIAN_POINT('Ctrl Pts',(-1.12294667637633,-0.141471038664144,
12.3740244194657));
#178270=CARTESIAN_POINT('Ctrl Pts',(1.36071428571432,-0.141471038664139,
12.3244150444657));
#178271=CARTESIAN_POINT('Ctrl Pts',(3.84437524780497,-0.141471038664133,
12.2748056694657));
#178272=CARTESIAN_POINT('Ctrl Pts',(5.60058875626758,-1.89768454712673,
12.2251962944657));
#178273=CARTESIAN_POINT('Ctrl Pts',(7.35680226473019,-3.65389805558933,
12.1755869194657));
#178274=CARTESIAN_POINT('Ctrl Pts',(7.3568022647302,-6.13755901767999,12.1259775444657));
#178275=CARTESIAN_POINT('Ctrl Pts',(7.35680226473021,-8.62121997977064,
12.0763681694657));
#178276=CARTESIAN_POINT('Ctrl Pts',(5.60058875626761,-10.3774334882333,
12.0267587944657));
#178277=CARTESIAN_POINT('Ctrl Pts',(3.844375247805,-12.1336469966959,11.9771494194657));
#178278=CARTESIAN_POINT('Ctrl Pts',(1.36071428571435,-12.1336469966959,
11.9275400444657));
#178279=CARTESIAN_POINT('Ctrl Pts',(-1.12294667637631,-12.1336469966959,
11.8779306694657));
#178280=CARTESIAN_POINT('Ctrl Pts',(-2.87916018483891,-10.3774334882333,
11.8283212944657));
#178281=CARTESIAN_POINT('Ctrl Pts',(-4.63537369330152,-8.62121997977068,
11.7787119194657));
#178282=CARTESIAN_POINT('Ctrl Pts',(-4.63537369330153,-6.13755901768002,
11.7291025444657));
#178283=CARTESIAN_POINT('Ctrl Pts',(-4.63537369330154,-3.65389805558936,
11.6794931694657));
#178284=CARTESIAN_POINT('Ctrl Pts',(-2.87916018483894,-1.89768454712676,
11.6298837944657));
#178285=CARTESIAN_POINT('Ctrl Pts',(-1.12294667637634,-0.141471038664144,
11.5802744194657));
#178286=CARTESIAN_POINT('Ctrl Pts',(1.36071428571432,-0.141471038664139,
11.5306650444657));
#178287=CARTESIAN_POINT('Ctrl Pts',(3.84437524780497,-0.141471038664133,
11.4810556694657));
#178288=CARTESIAN_POINT('Ctrl Pts',(5.60058875626758,-1.89768454712673,
11.4314462944657));
#178289=CARTESIAN_POINT('Ctrl Pts',(7.35680226473019,-3.65389805558933,
11.3818369194657));
#178290=CARTESIAN_POINT('Ctrl Pts',(7.3568022647302,-6.13755901767999,11.3322275444657));
#178291=CARTESIAN_POINT('Ctrl Pts',(7.3568022647302,-8.62121997977064,11.2826181694657));
#178292=CARTESIAN_POINT('Ctrl Pts',(5.6005887562676,-10.3774334882333,11.2330087944657));
#178293=CARTESIAN_POINT('Ctrl Pts',(3.844375247805,-12.1336469966959,11.1833994194657));
#178294=CARTESIAN_POINT('Ctrl Pts',(1.36071428571435,-12.1336469966959,
11.1337900444657));
#178295=CARTESIAN_POINT('Ctrl Pts',(-1.12294667637631,-12.1336469966959,
11.0841806694657));
#178296=CARTESIAN_POINT('Ctrl Pts',(-2.87916018483892,-10.3774334882333,
11.0345712944657));
#178297=CARTESIAN_POINT('Ctrl Pts',(-4.63537369330153,-8.62121997977068,
10.9849619194657));
#178298=CARTESIAN_POINT('Ctrl Pts',(-4.63537369330153,-6.13755901768002,
10.9353525444657));
#178299=CARTESIAN_POINT('Ctrl Pts',(-4.63537369330154,-3.65389805558936,
10.8857431694657));
#178300=CARTESIAN_POINT('Ctrl Pts',(-2.87916018483894,-1.89768454712676,
10.8361337944657));
#178301=CARTESIAN_POINT('Ctrl Pts',(-1.12294667637634,-0.141471038664144,
10.7865244194657));
#178302=CARTESIAN_POINT('Ctrl Pts',(1.36071428571431,-0.141471038664139,
10.7369150444657));
#178303=CARTESIAN_POINT('Ctrl Pts',(3.84437524780497,-0.141471038664133,
10.6873056694657));
#178304=CARTESIAN_POINT('Ctrl Pts',(5.60058875626758,-1.89768454712673,
10.6376962944657));
#178305=CARTESIAN_POINT('Ctrl Pts',(7.35680226473019,-3.65389805558933,
10.5880869194657));
#178306=CARTESIAN_POINT('Ctrl Pts',(7.35680226473019,-6.13755901767999,
10.5384775444657));
#178307=CARTESIAN_POINT('Ctrl Pts',(7.3568022647302,-8.62121997977064,10.4888681694657));
#178308=CARTESIAN_POINT('Ctrl Pts',(5.6005887562676,-10.3774334882333,10.4392587944657));
#178309=CARTESIAN_POINT('Ctrl Pts',(3.844375247805,-12.1336469966959,10.3896494194657));
#178310=CARTESIAN_POINT('Ctrl Pts',(1.36071428571435,-12.1336469966959,
10.3400400444657));
#178311=CARTESIAN_POINT('Ctrl Pts',(-1.12294667637631,-12.1336469966959,
10.2904306694657));
#178312=CARTESIAN_POINT('Ctrl Pts',(-2.87916018483892,-10.3774334882333,
10.2408212944657));
#178313=CARTESIAN_POINT('Ctrl Pts',(-4.63537369330153,-8.62121997977068,
10.1912119194657));
#178314=CARTESIAN_POINT('Ctrl Pts',(-4.63537369330154,-6.13755901768002,
10.1416025444657));
#178315=CARTESIAN_POINT('Ctrl Pts',(-4.63537369330154,-3.65389805558936,
10.0919931694657));
#178316=CARTESIAN_POINT('Ctrl Pts',(-2.87916018483894,-1.89768454712676,
10.0423837944657));
#178317=CARTESIAN_POINT('Ctrl Pts',(-1.12294667637634,-0.141471038664144,
9.99277441946572));
#178318=CARTESIAN_POINT('Ctrl Pts',(1.36071428571431,-0.141471038664139,
9.94316504446571));
#178319=CARTESIAN_POINT('Ctrl Pts',(3.84437524780496,-0.141471038664133,
9.89355566946571));
#178320=CARTESIAN_POINT('Ctrl Pts',(5.60058875626757,-1.89768454712673,
9.8439462944657));
#178321=CARTESIAN_POINT('Ctrl Pts',(7.35680226473018,-3.65389805558933,
9.79433691946569));
#178322=CARTESIAN_POINT('Ctrl Pts',(7.35680226473019,-6.13755901767999,
9.74472754446569));
#178323=CARTESIAN_POINT('Ctrl Pts',(7.3568022647302,-8.62121997977064,9.69511816946569));
#178324=CARTESIAN_POINT('Ctrl Pts',(5.6005887562676,-10.3774334882333,9.6455087944657));
#178325=CARTESIAN_POINT('Ctrl Pts',(3.844375247805,-12.1336469966959,9.59589941946571));
#178326=CARTESIAN_POINT('Ctrl Pts',(1.36071428571434,-12.1336469966959,
9.54629004446571));
#178327=CARTESIAN_POINT('Ctrl Pts',(-1.12294667637631,-12.1336469966959,
9.49668066946572));
#178328=CARTESIAN_POINT('Ctrl Pts',(-2.87916018483892,-10.3774334882333,
9.44707129446573));
#178329=CARTESIAN_POINT('Ctrl Pts',(-4.63537369330153,-8.62121997977068,
9.39746191946573));
#178330=CARTESIAN_POINT('Ctrl Pts',(-4.63537369330154,-6.13755901768002,
9.34785254446573));
#178331=CARTESIAN_POINT('Ctrl Pts',(-4.63537369330154,-3.65389805558936,
9.29824316946573));
#178332=CARTESIAN_POINT('Ctrl Pts',(-2.87916018483894,-1.89768454712676,
9.24863379446573));
#178333=CARTESIAN_POINT('Ctrl Pts',(-1.12294667637634,-0.141471038664144,
9.19902441946572));
#178334=CARTESIAN_POINT('Ctrl Pts',(1.36071428571431,-0.141471038664139,
9.14941504446571));
#178335=CARTESIAN_POINT('Ctrl Pts',(3.84437524780496,-0.141471038664133,
9.0998056694657));
#178336=CARTESIAN_POINT('Ctrl Pts',(5.60058875626757,-1.89768454712673,
9.0501962944657));
#178337=CARTESIAN_POINT('Ctrl Pts',(7.35680226473018,-3.65389805558933,
9.00058691946569));
#178338=CARTESIAN_POINT('Ctrl Pts',(7.35680226473019,-6.13755901767999,
8.95097754446569));
#178339=CARTESIAN_POINT('Ctrl Pts',(7.3568022647302,-8.62121997977064,8.90136816946569));
#178340=CARTESIAN_POINT('Ctrl Pts',(5.60058875626759,-10.3774334882333,
8.8517587944657));
#178341=CARTESIAN_POINT('Ctrl Pts',(3.84437524780499,-12.1336469966959,
8.8021494194657));
#178342=CARTESIAN_POINT('Ctrl Pts',(1.36071428571434,-12.1336469966959,
8.75254004446571));
#178343=CARTESIAN_POINT('Ctrl Pts',(-1.12294667637632,-12.1336469966959,
8.70293066946572));
#178344=CARTESIAN_POINT('Ctrl Pts',(-2.87916018483892,-10.3774334882333,
8.65332129446573));
#178345=CARTESIAN_POINT('Ctrl Pts',(-4.63537369330153,-8.62121997977068,
8.60371191946573));
#178346=CARTESIAN_POINT('Ctrl Pts',(-4.63537369330154,-6.13755901768002,
8.55410254446574));
#178347=CARTESIAN_POINT('Ctrl Pts',(-4.63537369330155,-3.65389805558936,
8.50449316946573));
#178348=CARTESIAN_POINT('Ctrl Pts',(-2.87916018483895,-1.89768454712676,
8.45488379446573));
#178349=CARTESIAN_POINT('Ctrl Pts',(-1.12294667637635,-0.141471038664144,
8.40527441946572));
#178350=CARTESIAN_POINT('Ctrl Pts',(1.36071428571431,-0.141471038664139,
8.35566504446571));
#178351=CARTESIAN_POINT('Ctrl Pts',(3.84437524780496,-0.141471038664133,
8.3060556694657));
#178352=CARTESIAN_POINT('Ctrl Pts',(5.60058875626757,-1.89768454712673,
8.2564462944657));
#178353=CARTESIAN_POINT('Ctrl Pts',(7.35680226473018,-3.65389805558933,
8.20683691946569));
#178354=CARTESIAN_POINT('Ctrl Pts',(7.35680226473019,-6.13755901767999,
8.15722754446569));
#178355=CARTESIAN_POINT('Ctrl Pts',(7.35680226473019,-8.62121997977064,
8.10761816946569));
#178356=CARTESIAN_POINT('Ctrl Pts',(5.60058875626759,-10.3774334882333,
8.0580087944657));
#178357=CARTESIAN_POINT('Ctrl Pts',(3.84437524780499,-12.1336469966959,
8.00839941946571));
#178358=CARTESIAN_POINT('Ctrl Pts',(1.36071428571434,-12.1336469966959,
7.95879004446571));
#178359=CARTESIAN_POINT('Ctrl Pts',(-1.12294667637632,-12.1336469966959,
7.90918066946572));
#178360=CARTESIAN_POINT('Ctrl Pts',(-2.87916018483893,-10.3774334882333,
7.85957129446573));
#178361=CARTESIAN_POINT('Ctrl Pts',(-4.63537369330153,-8.62121997977068,
7.80996191946573));
#178362=CARTESIAN_POINT('Ctrl Pts',(-4.63537369330154,-6.13755901768002,
7.76035254446573));
#178363=CARTESIAN_POINT('Ctrl Pts',(-4.63537369330155,-3.65389805558936,
7.71074316946573));
#178364=CARTESIAN_POINT('Ctrl Pts',(-2.87916018483895,-1.89768454712676,
7.66113379446573));
#178365=CARTESIAN_POINT('Ctrl Pts',(-1.12294667637635,-0.141471038664144,
7.61152441946572));
#178366=CARTESIAN_POINT('Ctrl Pts',(1.3607142857143,-0.141471038664139,
7.56191504446571));
#178367=CARTESIAN_POINT('Ctrl Pts',(3.84437524780496,-0.141471038664133,
7.5123056694657));
#178368=CARTESIAN_POINT('Ctrl Pts',(5.60058875626757,-1.89768454712673,
7.4626962944657));
#178369=CARTESIAN_POINT('Ctrl Pts',(7.35680226473017,-3.65389805558933,
7.41308691946569));
#178370=CARTESIAN_POINT('Ctrl Pts',(7.35680226473018,-6.13755901767999,
7.36347754446569));
#178371=CARTESIAN_POINT('Ctrl Pts',(7.35680226473019,-8.62121997977064,
7.31386816946569));
#178372=CARTESIAN_POINT('Ctrl Pts',(5.60058875626759,-10.3774334882333,
7.2642587944657));
#178373=CARTESIAN_POINT('Ctrl Pts',(3.84437524780499,-12.1336469966959,
7.2146494194657));
#178374=CARTESIAN_POINT('Ctrl Pts',(1.36071428571433,-12.1336469966959,
7.16504004446571));
#178375=CARTESIAN_POINT('Ctrl Pts',(-1.12294667637632,-12.1336469966959,
7.11543066946572));
#178376=CARTESIAN_POINT('Ctrl Pts',(-2.87916018483893,-10.3774334882333,
7.06582129446573));
#178377=CARTESIAN_POINT('Ctrl Pts',(-4.63537369330154,-8.62121997977068,
7.01621191946573));
#178378=CARTESIAN_POINT('Ctrl Pts',(-4.63537369330155,-6.13755901768002,
6.96660254446573));
#178379=CARTESIAN_POINT('Ctrl Pts',(-4.63537369330155,-3.65389805558936,
6.91699316946573));
#178380=CARTESIAN_POINT('Ctrl Pts',(-2.87916018483895,-1.89768454712676,
6.86738379446573));
#178381=CARTESIAN_POINT('Ctrl Pts',(-1.12294667637635,-0.141471038664144,
6.81777441946572));
#178382=CARTESIAN_POINT('Ctrl Pts',(1.3607142857143,-0.141471038664139,
6.76816504446571));
#178383=CARTESIAN_POINT('Ctrl Pts',(3.84437524780495,-0.141471038664133,
6.7185556694657));
#178384=CARTESIAN_POINT('Ctrl Pts',(5.60058875626756,-1.89768454712673,
6.6689462944657));
#178385=CARTESIAN_POINT('Ctrl Pts',(7.35680226473017,-3.65389805558933,
6.61933691946569));
#178386=CARTESIAN_POINT('Ctrl Pts',(7.35680226473018,-6.13755901767999,
6.56972754446569));
#178387=CARTESIAN_POINT('Ctrl Pts',(7.35680226473019,-8.62121997977064,
6.52011816946569));
#178388=CARTESIAN_POINT('Ctrl Pts',(5.60058875626759,-10.3774334882333,
6.4705087944657));
#178389=CARTESIAN_POINT('Ctrl Pts',(3.84437524780499,-12.1336469966959,
6.4208994194657));
#178390=CARTESIAN_POINT('Ctrl Pts',(1.36071428571433,-12.1336469966959,
6.37129004446571));
#178391=CARTESIAN_POINT('Ctrl Pts',(-1.12294667637632,-12.1336469966959,
6.32168066946572));
#178392=CARTESIAN_POINT('Ctrl Pts',(-2.87916018483893,-10.3774334882333,
6.27207129446573));
#178393=CARTESIAN_POINT('Ctrl Pts',(-4.63537369330154,-8.62121997977068,
6.22246191946573));
#178394=CARTESIAN_POINT('Ctrl Pts',(-4.63537369330155,-6.13755901768002,
6.17285254446573));
#178395=CARTESIAN_POINT('Ctrl Pts',(-4.63537369330156,-3.65389805558936,
6.12324316946573));
#178396=CARTESIAN_POINT('Ctrl Pts',(-2.87916018483896,-1.89768454712676,
6.07363379446573));
#178397=CARTESIAN_POINT('Ctrl Pts',(-1.12294667637636,-0.141471038664144,
6.02402441946572));
#178398=CARTESIAN_POINT('Ctrl Pts',(1.3607142857143,-0.141471038664139,
5.97441504446571));
#178399=CARTESIAN_POINT('Ctrl Pts',(3.84437524780495,-0.141471038664133,
5.9248056694657));
#178400=CARTESIAN_POINT('Ctrl Pts',(5.60058875626756,-1.89768454712673,
5.8751962944657));
#178401=CARTESIAN_POINT('Ctrl Pts',(7.35680226473017,-3.65389805558933,
5.82558691946569));
#178402=CARTESIAN_POINT('Ctrl Pts',(7.35680226473018,-6.13755901767999,
5.77597754446569));
#178403=CARTESIAN_POINT('Ctrl Pts',(7.35680226473019,-8.62121997977064,
5.72636816946569));
#178404=CARTESIAN_POINT('Ctrl Pts',(5.60058875626758,-10.3774334882333,
5.6767587944657));
#178405=CARTESIAN_POINT('Ctrl Pts',(3.84437524780498,-12.1336469966959,
5.6271494194657));
#178406=CARTESIAN_POINT('Ctrl Pts',(1.36071428571433,-12.1336469966959,
5.57754004446571));
#178407=CARTESIAN_POINT('Ctrl Pts',(-1.01330275708077,-12.1336469966959,
5.53012072937801));
#178408=CARTESIAN_POINT('Ctrl Pts',(-2.74388770098424,-10.5085215641781,
5.48210784026761));
#178409=CARTESIAN_POINT('Ctrl Pts',(1.36071428571437,-11.5751282694896,
17.8062509819657));
#178410=CARTESIAN_POINT('Ctrl Pts',(-0.891600644728081,-11.5751282694896,
17.7566416069657));
#178411=CARTESIAN_POINT('Ctrl Pts',(-2.48422780541164,-9.98250110880602,
17.7070322319657));
#178412=CARTESIAN_POINT('Ctrl Pts',(-4.07685496609521,-8.38987394812247,
17.6574228569657));
#178413=CARTESIAN_POINT('Ctrl Pts',(-4.07685496609522,-6.13755901768002,
17.6078134819657));
#178414=CARTESIAN_POINT('Ctrl Pts',(-4.07685496609522,-3.88524408723757,
17.5582041069657));
#178415=CARTESIAN_POINT('Ctrl Pts',(-2.48422780541167,-2.29261692655401,
17.5085947319657));
#178416=CARTESIAN_POINT('Ctrl Pts',(-0.891600644728108,-0.699989765870437,
17.4589853569657));
#178417=CARTESIAN_POINT('Ctrl Pts',(1.36071428571434,-0.699989765870433,
17.4093759819657));
#178418=CARTESIAN_POINT('Ctrl Pts',(3.61302921615679,-0.699989765870427,
17.3597666069657));
#178419=CARTESIAN_POINT('Ctrl Pts',(5.20565637684035,-2.29261692655398,
17.3101572319657));
#178420=CARTESIAN_POINT('Ctrl Pts',(6.79828353752392,-3.88524408723754,
17.2605478569657));
#178421=CARTESIAN_POINT('Ctrl Pts',(6.79828353752392,-6.13755901767999,
17.2109384819657));
#178422=CARTESIAN_POINT('Ctrl Pts',(6.79828353752393,-8.38987394812244,
17.1613291069657));
#178423=CARTESIAN_POINT('Ctrl Pts',(5.20565637684037,-9.982501108806,17.1117197319657));
#178424=CARTESIAN_POINT('Ctrl Pts',(3.61302921615682,-11.5751282694896,
17.0621103569657));
#178425=CARTESIAN_POINT('Ctrl Pts',(1.36071428571437,-11.5751282694896,
17.0125009819657));
#178426=CARTESIAN_POINT('Ctrl Pts',(-0.891600644728083,-11.5751282694896,
16.9628916069657));
#178427=CARTESIAN_POINT('Ctrl Pts',(-2.48422780541165,-9.98250110880602,
16.9132822319657));
#178428=CARTESIAN_POINT('Ctrl Pts',(-4.07685496609521,-8.38987394812247,
16.8636728569657));
#178429=CARTESIAN_POINT('Ctrl Pts',(-4.07685496609522,-6.13755901768002,
16.8140634819657));
#178430=CARTESIAN_POINT('Ctrl Pts',(-4.07685496609523,-3.88524408723757,
16.7644541069657));
#178431=CARTESIAN_POINT('Ctrl Pts',(-2.48422780541167,-2.29261692655401,
16.7148447319657));
#178432=CARTESIAN_POINT('Ctrl Pts',(-0.891600644728111,-0.699989765870437,
16.6652353569657));
#178433=CARTESIAN_POINT('Ctrl Pts',(1.36071428571434,-0.699989765870433,
16.6156259819657));
#178434=CARTESIAN_POINT('Ctrl Pts',(3.61302921615678,-0.699989765870427,
16.5660166069657));
#178435=CARTESIAN_POINT('Ctrl Pts',(5.20565637684035,-2.29261692655398,
16.5164072319657));
#178436=CARTESIAN_POINT('Ctrl Pts',(6.79828353752391,-3.88524408723754,
16.4667978569657));
#178437=CARTESIAN_POINT('Ctrl Pts',(6.79828353752392,-6.13755901767999,
16.4171884819657));
#178438=CARTESIAN_POINT('Ctrl Pts',(6.79828353752393,-8.38987394812244,
16.3675791069657));
#178439=CARTESIAN_POINT('Ctrl Pts',(5.20565637684037,-9.982501108806,16.3179697319657));
#178440=CARTESIAN_POINT('Ctrl Pts',(3.61302921615681,-11.5751282694896,
16.2683603569657));
#178441=CARTESIAN_POINT('Ctrl Pts',(1.36071428571436,-11.5751282694896,
16.2187509819657));
#178442=CARTESIAN_POINT('Ctrl Pts',(-0.891600644728086,-11.5751282694896,
16.1691416069657));
#178443=CARTESIAN_POINT('Ctrl Pts',(-2.48422780541165,-9.98250110880602,
16.1195322319657));
#178444=CARTESIAN_POINT('Ctrl Pts',(-4.07685496609522,-8.38987394812247,
16.0699228569657));
#178445=CARTESIAN_POINT('Ctrl Pts',(-4.07685496609522,-6.13755901768002,
16.0203134819657));
#178446=CARTESIAN_POINT('Ctrl Pts',(-4.07685496609523,-3.88524408723757,
15.9707041069657));
#178447=CARTESIAN_POINT('Ctrl Pts',(-2.48422780541167,-2.29261692655401,
15.9210947319657));
#178448=CARTESIAN_POINT('Ctrl Pts',(-0.891600644728114,-0.699989765870437,
15.8714853569657));
#178449=CARTESIAN_POINT('Ctrl Pts',(1.36071428571433,-0.699989765870433,
15.8218759819657));
#178450=CARTESIAN_POINT('Ctrl Pts',(3.61302921615678,-0.699989765870427,
15.7722666069657));
#178451=CARTESIAN_POINT('Ctrl Pts',(5.20565637684035,-2.29261692655398,
15.7226572319657));
#178452=CARTESIAN_POINT('Ctrl Pts',(6.79828353752391,-3.88524408723754,
15.6730478569657));
#178453=CARTESIAN_POINT('Ctrl Pts',(6.79828353752392,-6.13755901767999,
15.6234384819657));
#178454=CARTESIAN_POINT('Ctrl Pts',(6.79828353752392,-8.38987394812244,
15.5738291069657));
#178455=CARTESIAN_POINT('Ctrl Pts',(5.20565637684037,-9.982501108806,15.5242197319657));
#178456=CARTESIAN_POINT('Ctrl Pts',(3.61302921615681,-11.5751282694896,
15.4746103569657));
#178457=CARTESIAN_POINT('Ctrl Pts',(1.36071428571436,-11.5751282694896,
15.4250009819657));
#178458=CARTESIAN_POINT('Ctrl Pts',(-0.891600644728089,-11.5751282694896,
15.3753916069657));
#178459=CARTESIAN_POINT('Ctrl Pts',(-2.48422780541165,-9.98250110880602,
15.3257822319657));
#178460=CARTESIAN_POINT('Ctrl Pts',(-4.07685496609522,-8.38987394812247,
15.2761728569657));
#178461=CARTESIAN_POINT('Ctrl Pts',(-4.07685496609522,-6.13755901768002,
15.2265634819657));
#178462=CARTESIAN_POINT('Ctrl Pts',(-4.07685496609523,-3.88524408723757,
15.1769541069657));
#178463=CARTESIAN_POINT('Ctrl Pts',(-2.48422780541167,-2.29261692655401,
15.1273447319657));
#178464=CARTESIAN_POINT('Ctrl Pts',(-0.891600644728117,-0.699989765870437,
15.0777353569657));
#178465=CARTESIAN_POINT('Ctrl Pts',(1.36071428571433,-0.699989765870433,
15.0281259819657));
#178466=CARTESIAN_POINT('Ctrl Pts',(3.61302921615678,-0.699989765870427,
14.9785166069657));
#178467=CARTESIAN_POINT('Ctrl Pts',(5.20565637684034,-2.29261692655398,
14.9289072319657));
#178468=CARTESIAN_POINT('Ctrl Pts',(6.79828353752391,-3.88524408723754,
14.8792978569657));
#178469=CARTESIAN_POINT('Ctrl Pts',(6.79828353752391,-6.13755901767999,
14.8296884819657));
#178470=CARTESIAN_POINT('Ctrl Pts',(6.79828353752392,-8.38987394812244,
14.7800791069657));
#178471=CARTESIAN_POINT('Ctrl Pts',(5.20565637684036,-9.982501108806,14.7304697319657));
#178472=CARTESIAN_POINT('Ctrl Pts',(3.61302921615681,-11.5751282694896,
14.6808603569657));
#178473=CARTESIAN_POINT('Ctrl Pts',(1.36071428571436,-11.5751282694896,
14.6312509819657));
#178474=CARTESIAN_POINT('Ctrl Pts',(-0.891600644728092,-11.5751282694896,
14.5816416069657));
#178475=CARTESIAN_POINT('Ctrl Pts',(-2.48422780541166,-9.98250110880602,
14.5320322319657));
#178476=CARTESIAN_POINT('Ctrl Pts',(-4.07685496609522,-8.38987394812247,
14.4824228569657));
#178477=CARTESIAN_POINT('Ctrl Pts',(-4.07685496609523,-6.13755901768002,
14.4328134819657));
#178478=CARTESIAN_POINT('Ctrl Pts',(-4.07685496609523,-3.88524408723757,
14.3832041069657));
#178479=CARTESIAN_POINT('Ctrl Pts',(-2.48422780541168,-2.29261692655401,
14.3335947319657));
#178480=CARTESIAN_POINT('Ctrl Pts',(-0.89160064472812,-0.699989765870437,
14.2839853569657));
#178481=CARTESIAN_POINT('Ctrl Pts',(1.36071428571433,-0.699989765870433,
14.2343759819657));
#178482=CARTESIAN_POINT('Ctrl Pts',(3.61302921615678,-0.699989765870427,
14.1847666069657));
#178483=CARTESIAN_POINT('Ctrl Pts',(5.20565637684034,-2.29261692655398,
14.1351572319657));
#178484=CARTESIAN_POINT('Ctrl Pts',(6.79828353752391,-3.88524408723754,
14.0855478569657));
#178485=CARTESIAN_POINT('Ctrl Pts',(6.79828353752391,-6.13755901767999,
14.0359384819657));
#178486=CARTESIAN_POINT('Ctrl Pts',(6.79828353752392,-8.38987394812244,
13.9863291069657));
#178487=CARTESIAN_POINT('Ctrl Pts',(5.20565637684036,-9.982501108806,13.9367197319657));
#178488=CARTESIAN_POINT('Ctrl Pts',(3.61302921615681,-11.5751282694896,
13.8871103569657));
#178489=CARTESIAN_POINT('Ctrl Pts',(1.36071428571436,-11.5751282694896,
13.8375009819657));
#178490=CARTESIAN_POINT('Ctrl Pts',(-0.891600644728095,-11.5751282694896,
13.7878916069657));
#178491=CARTESIAN_POINT('Ctrl Pts',(-2.48422780541166,-9.98250110880602,
13.7382822319657));
#178492=CARTESIAN_POINT('Ctrl Pts',(-4.07685496609522,-8.38987394812247,
13.6886728569657));
#178493=CARTESIAN_POINT('Ctrl Pts',(-4.07685496609523,-6.13755901768002,
13.6390634819657));
#178494=CARTESIAN_POINT('Ctrl Pts',(-4.07685496609524,-3.88524408723757,
13.5894541069657));
#178495=CARTESIAN_POINT('Ctrl Pts',(-2.48422780541168,-2.29261692655401,
13.5398447319657));
#178496=CARTESIAN_POINT('Ctrl Pts',(-0.891600644728122,-0.699989765870437,
13.4902353569657));
#178497=CARTESIAN_POINT('Ctrl Pts',(1.36071428571433,-0.699989765870433,
13.4406259819657));
#178498=CARTESIAN_POINT('Ctrl Pts',(3.61302921615677,-0.699989765870427,
13.3910166069657));
#178499=CARTESIAN_POINT('Ctrl Pts',(5.20565637684034,-2.29261692655398,
13.3414072319657));
#178500=CARTESIAN_POINT('Ctrl Pts',(6.7982835375239,-3.88524408723754,13.2917978569657));
#178501=CARTESIAN_POINT('Ctrl Pts',(6.79828353752391,-6.13755901767999,
13.2421884819657));
#178502=CARTESIAN_POINT('Ctrl Pts',(6.79828353752391,-8.38987394812244,
13.1925791069657));
#178503=CARTESIAN_POINT('Ctrl Pts',(5.20565637684036,-9.982501108806,13.1429697319657));
#178504=CARTESIAN_POINT('Ctrl Pts',(3.6130292161568,-11.5751282694896,13.0933603569657));
#178505=CARTESIAN_POINT('Ctrl Pts',(1.36071428571435,-11.5751282694896,
13.0437509819657));
#178506=CARTESIAN_POINT('Ctrl Pts',(-0.891600644728097,-11.5751282694896,
12.9941416069657));
#178507=CARTESIAN_POINT('Ctrl Pts',(-2.48422780541166,-9.98250110880602,
12.9445322319657));
#178508=CARTESIAN_POINT('Ctrl Pts',(-4.07685496609523,-8.38987394812247,
12.8949228569657));
#178509=CARTESIAN_POINT('Ctrl Pts',(-4.07685496609523,-6.13755901768002,
12.8453134819657));
#178510=CARTESIAN_POINT('Ctrl Pts',(-4.07685496609524,-3.88524408723757,
12.7957041069657));
#178511=CARTESIAN_POINT('Ctrl Pts',(-2.48422780541168,-2.29261692655401,
12.7460947319657));
#178512=CARTESIAN_POINT('Ctrl Pts',(-0.891600644728125,-0.699989765870437,
12.6964853569657));
#178513=CARTESIAN_POINT('Ctrl Pts',(1.36071428571432,-0.699989765870433,
12.6468759819657));
#178514=CARTESIAN_POINT('Ctrl Pts',(3.61302921615677,-0.699989765870427,
12.5972666069657));
#178515=CARTESIAN_POINT('Ctrl Pts',(5.20565637684033,-2.29261692655398,
12.5476572319657));
#178516=CARTESIAN_POINT('Ctrl Pts',(6.7982835375239,-3.88524408723754,12.4980478569657));
#178517=CARTESIAN_POINT('Ctrl Pts',(6.79828353752391,-6.13755901767999,
12.4484384819657));
#178518=CARTESIAN_POINT('Ctrl Pts',(6.79828353752391,-8.38987394812244,
12.3988291069657));
#178519=CARTESIAN_POINT('Ctrl Pts',(5.20565637684036,-9.982501108806,12.3492197319657));
#178520=CARTESIAN_POINT('Ctrl Pts',(3.6130292161568,-11.5751282694896,12.2996103569657));
#178521=CARTESIAN_POINT('Ctrl Pts',(1.36071428571435,-11.5751282694896,
12.2500009819657));
#178522=CARTESIAN_POINT('Ctrl Pts',(-0.8916006447281,-11.5751282694896,
12.2003916069657));
#178523=CARTESIAN_POINT('Ctrl Pts',(-2.48422780541166,-9.98250110880602,
12.1507822319657));
#178524=CARTESIAN_POINT('Ctrl Pts',(-4.07685496609523,-8.38987394812247,
12.1011728569657));
#178525=CARTESIAN_POINT('Ctrl Pts',(-4.07685496609524,-6.13755901768002,
12.0515634819657));
#178526=CARTESIAN_POINT('Ctrl Pts',(-4.07685496609524,-3.88524408723757,
12.0019541069657));
#178527=CARTESIAN_POINT('Ctrl Pts',(-2.48422780541168,-2.29261692655401,
11.9523447319657));
#178528=CARTESIAN_POINT('Ctrl Pts',(-0.891600644728128,-0.699989765870437,
11.9027353569657));
#178529=CARTESIAN_POINT('Ctrl Pts',(1.36071428571432,-0.699989765870433,
11.8531259819657));
#178530=CARTESIAN_POINT('Ctrl Pts',(3.61302921615677,-0.699989765870427,
11.8035166069657));
#178531=CARTESIAN_POINT('Ctrl Pts',(5.20565637684033,-2.29261692655398,
11.7539072319657));
#178532=CARTESIAN_POINT('Ctrl Pts',(6.7982835375239,-3.88524408723754,11.7042978569657));
#178533=CARTESIAN_POINT('Ctrl Pts',(6.79828353752391,-6.13755901767999,
11.6546884819657));
#178534=CARTESIAN_POINT('Ctrl Pts',(6.79828353752391,-8.38987394812244,
11.6050791069657));
#178535=CARTESIAN_POINT('Ctrl Pts',(5.20565637684035,-9.982501108806,11.5554697319657));
#178536=CARTESIAN_POINT('Ctrl Pts',(3.6130292161568,-11.5751282694896,11.5058603569657));
#178537=CARTESIAN_POINT('Ctrl Pts',(1.36071428571435,-11.5751282694896,
11.4562509819657));
#178538=CARTESIAN_POINT('Ctrl Pts',(-0.891600644728103,-11.5751282694896,
11.4066416069657));
#178539=CARTESIAN_POINT('Ctrl Pts',(-2.48422780541167,-9.98250110880602,
11.3570322319657));
#178540=CARTESIAN_POINT('Ctrl Pts',(-4.07685496609523,-8.38987394812247,
11.3074228569657));
#178541=CARTESIAN_POINT('Ctrl Pts',(-4.07685496609524,-6.13755901768002,
11.2578134819657));
#178542=CARTESIAN_POINT('Ctrl Pts',(-4.07685496609524,-3.88524408723757,
11.2082041069657));
#178543=CARTESIAN_POINT('Ctrl Pts',(-2.48422780541169,-2.29261692655401,
11.1585947319657));
#178544=CARTESIAN_POINT('Ctrl Pts',(-0.89160064472813,-0.699989765870437,
11.1089853569657));
#178545=CARTESIAN_POINT('Ctrl Pts',(1.36071428571432,-0.699989765870433,
11.0593759819657));
#178546=CARTESIAN_POINT('Ctrl Pts',(3.61302921615676,-0.699989765870427,
11.0097666069657));
#178547=CARTESIAN_POINT('Ctrl Pts',(5.20565637684033,-2.29261692655398,
10.9601572319657));
#178548=CARTESIAN_POINT('Ctrl Pts',(6.79828353752389,-3.88524408723754,
10.9105478569657));
#178549=CARTESIAN_POINT('Ctrl Pts',(6.7982835375239,-6.13755901767999,10.8609384819657));
#178550=CARTESIAN_POINT('Ctrl Pts',(6.79828353752391,-8.38987394812244,
10.8113291069657));
#178551=CARTESIAN_POINT('Ctrl Pts',(5.20565637684035,-9.982501108806,10.7617197319657));
#178552=CARTESIAN_POINT('Ctrl Pts',(3.61302921615679,-11.5751282694896,
10.7121103569657));
#178553=CARTESIAN_POINT('Ctrl Pts',(1.36071428571434,-11.5751282694896,
10.6625009819657));
#178554=CARTESIAN_POINT('Ctrl Pts',(-0.891600644728105,-11.5751282694896,
10.6128916069657));
#178555=CARTESIAN_POINT('Ctrl Pts',(-2.48422780541167,-9.98250110880602,
10.5632822319657));
#178556=CARTESIAN_POINT('Ctrl Pts',(-4.07685496609523,-8.38987394812247,
10.5136728569657));
#178557=CARTESIAN_POINT('Ctrl Pts',(-4.07685496609524,-6.13755901768002,
10.4640634819657));
#178558=CARTESIAN_POINT('Ctrl Pts',(-4.07685496609525,-3.88524408723757,
10.4144541069657));
#178559=CARTESIAN_POINT('Ctrl Pts',(-2.48422780541169,-2.29261692655401,
10.3648447319657));
#178560=CARTESIAN_POINT('Ctrl Pts',(-0.891600644728133,-0.699989765870437,
10.3152353569657));
#178561=CARTESIAN_POINT('Ctrl Pts',(1.36071428571431,-0.699989765870433,
10.2656259819657));
#178562=CARTESIAN_POINT('Ctrl Pts',(3.61302921615676,-0.699989765870427,
10.2160166069657));
#178563=CARTESIAN_POINT('Ctrl Pts',(5.20565637684033,-2.29261692655398,
10.1664072319657));
#178564=CARTESIAN_POINT('Ctrl Pts',(6.79828353752389,-3.88524408723754,
10.1167978569657));
#178565=CARTESIAN_POINT('Ctrl Pts',(6.7982835375239,-6.13755901767999,10.0671884819657));
#178566=CARTESIAN_POINT('Ctrl Pts',(6.7982835375239,-8.38987394812244,10.0175791069657));
#178567=CARTESIAN_POINT('Ctrl Pts',(5.20565637684035,-9.982501108806,9.9679697319657));
#178568=CARTESIAN_POINT('Ctrl Pts',(3.61302921615679,-11.5751282694896,
9.91836035696571));
#178569=CARTESIAN_POINT('Ctrl Pts',(1.36071428571434,-11.5751282694896,
9.86875098196571));
#178570=CARTESIAN_POINT('Ctrl Pts',(-0.891600644728108,-11.5751282694896,
9.81914160696572));
#178571=CARTESIAN_POINT('Ctrl Pts',(-2.48422780541167,-9.98250110880602,
9.76953223196573));
#178572=CARTESIAN_POINT('Ctrl Pts',(-4.07685496609524,-8.38987394812247,
9.71992285696573));
#178573=CARTESIAN_POINT('Ctrl Pts',(-4.07685496609524,-6.13755901768002,
9.67031348196573));
#178574=CARTESIAN_POINT('Ctrl Pts',(-4.07685496609525,-3.88524408723757,
9.62070410696574));
#178575=CARTESIAN_POINT('Ctrl Pts',(-2.48422780541169,-2.29261692655401,
9.57109473196573));
#178576=CARTESIAN_POINT('Ctrl Pts',(-0.891600644728136,-0.699989765870437,
9.52148535696572));
#178577=CARTESIAN_POINT('Ctrl Pts',(1.36071428571431,-0.699989765870433,
9.47187598196571));
#178578=CARTESIAN_POINT('Ctrl Pts',(3.61302921615676,-0.699989765870427,
9.42226660696571));
#178579=CARTESIAN_POINT('Ctrl Pts',(5.20565637684032,-2.29261692655398,
9.3726572319657));
#178580=CARTESIAN_POINT('Ctrl Pts',(6.79828353752389,-3.88524408723754,
9.3230478569657));
#178581=CARTESIAN_POINT('Ctrl Pts',(6.7982835375239,-6.13755901767999,9.2734384819657));
#178582=CARTESIAN_POINT('Ctrl Pts',(6.7982835375239,-8.38987394812244,9.2238291069657));
#178583=CARTESIAN_POINT('Ctrl Pts',(5.20565637684034,-9.982501108806,9.1742197319657));
#178584=CARTESIAN_POINT('Ctrl Pts',(3.61302921615679,-11.5751282694896,
9.12461035696571));
#178585=CARTESIAN_POINT('Ctrl Pts',(1.36071428571434,-11.5751282694896,
9.07500098196571));
#178586=CARTESIAN_POINT('Ctrl Pts',(-0.891600644728111,-11.5751282694896,
9.02539160696572));
#178587=CARTESIAN_POINT('Ctrl Pts',(-2.48422780541167,-9.98250110880602,
8.97578223196573));
#178588=CARTESIAN_POINT('Ctrl Pts',(-4.07685496609524,-8.38987394812247,
8.92617285696573));
#178589=CARTESIAN_POINT('Ctrl Pts',(-4.07685496609525,-6.13755901768002,
8.87656348196573));
#178590=CARTESIAN_POINT('Ctrl Pts',(-4.07685496609525,-3.88524408723757,
8.82695410696573));
#178591=CARTESIAN_POINT('Ctrl Pts',(-2.4842278054117,-2.29261692655401,
8.77734473196573));
#178592=CARTESIAN_POINT('Ctrl Pts',(-0.891600644728139,-0.699989765870437,
8.72773535696572));
#178593=CARTESIAN_POINT('Ctrl Pts',(1.36071428571431,-0.699989765870433,
8.67812598196571));
#178594=CARTESIAN_POINT('Ctrl Pts',(3.61302921615676,-0.699989765870427,
8.6285166069657));
#178595=CARTESIAN_POINT('Ctrl Pts',(5.20565637684032,-2.29261692655398,
8.5789072319657));
#178596=CARTESIAN_POINT('Ctrl Pts',(6.79828353752389,-3.88524408723754,
8.52929785696569));
#178597=CARTESIAN_POINT('Ctrl Pts',(6.79828353752389,-6.13755901767999,
8.47968848196569));
#178598=CARTESIAN_POINT('Ctrl Pts',(6.7982835375239,-8.38987394812244,8.4300791069657));
#178599=CARTESIAN_POINT('Ctrl Pts',(5.20565637684034,-9.982501108806,8.3804697319657));
#178600=CARTESIAN_POINT('Ctrl Pts',(3.61302921615679,-11.5751282694896,
8.33086035696571));
#178601=CARTESIAN_POINT('Ctrl Pts',(1.36071428571434,-11.5751282694896,
8.28125098196572));
#178602=CARTESIAN_POINT('Ctrl Pts',(-0.891600644728114,-11.5751282694896,
8.23164160696572));
#178603=CARTESIAN_POINT('Ctrl Pts',(-2.48422780541168,-9.98250110880602,
8.18203223196573));
#178604=CARTESIAN_POINT('Ctrl Pts',(-4.07685496609524,-8.38987394812247,
8.13242285696573));
#178605=CARTESIAN_POINT('Ctrl Pts',(-4.07685496609525,-6.13755901768002,
8.08281348196573));
#178606=CARTESIAN_POINT('Ctrl Pts',(-4.07685496609526,-3.88524408723757,
8.03320410696573));
#178607=CARTESIAN_POINT('Ctrl Pts',(-2.4842278054117,-2.29261692655401,
7.98359473196573));
#178608=CARTESIAN_POINT('Ctrl Pts',(-0.891600644728142,-0.699989765870437,
7.93398535696572));
#178609=CARTESIAN_POINT('Ctrl Pts',(1.36071428571431,-0.699989765870433,
7.88437598196571));
#178610=CARTESIAN_POINT('Ctrl Pts',(3.61302921615675,-0.699989765870427,
7.83476660696571));
#178611=CARTESIAN_POINT('Ctrl Pts',(5.20565637684032,-2.29261692655398,
7.7851572319657));
#178612=CARTESIAN_POINT('Ctrl Pts',(6.79828353752388,-3.88524408723754,
7.7355478569657));
#178613=CARTESIAN_POINT('Ctrl Pts',(6.79828353752389,-6.13755901767999,
7.68593848196569));
#178614=CARTESIAN_POINT('Ctrl Pts',(6.7982835375239,-8.38987394812244,7.63632910696569));
#178615=CARTESIAN_POINT('Ctrl Pts',(5.20565637684034,-9.982501108806,7.5867197319657));
#178616=CARTESIAN_POINT('Ctrl Pts',(3.61302921615678,-11.5751282694896,
7.53711035696571));
#178617=CARTESIAN_POINT('Ctrl Pts',(1.36071428571433,-11.5751282694896,
7.48750098196571));
#178618=CARTESIAN_POINT('Ctrl Pts',(-0.891600644728117,-11.5751282694896,
7.43789160696572));
#178619=CARTESIAN_POINT('Ctrl Pts',(-2.48422780541168,-9.98250110880602,
7.38828223196573));
#178620=CARTESIAN_POINT('Ctrl Pts',(-4.07685496609524,-8.38987394812247,
7.33867285696573));
#178621=CARTESIAN_POINT('Ctrl Pts',(-4.07685496609525,-6.13755901768002,
7.28906348196573));
#178622=CARTESIAN_POINT('Ctrl Pts',(-4.07685496609526,-3.88524408723757,
7.23945410696573));
#178623=CARTESIAN_POINT('Ctrl Pts',(-2.4842278054117,-2.29261692655401,
7.18984473196573));
#178624=CARTESIAN_POINT('Ctrl Pts',(-0.891600644728144,-0.699989765870437,
7.14023535696572));
#178625=CARTESIAN_POINT('Ctrl Pts',(1.3607142857143,-0.699989765870433,
7.09062598196571));
#178626=CARTESIAN_POINT('Ctrl Pts',(3.61302921615675,-0.699989765870427,
7.04101660696571));
#178627=CARTESIAN_POINT('Ctrl Pts',(5.20565637684031,-2.29261692655398,
6.9914072319657));
#178628=CARTESIAN_POINT('Ctrl Pts',(6.79828353752388,-3.88524408723754,
6.94179785696569));
#178629=CARTESIAN_POINT('Ctrl Pts',(6.79828353752389,-6.13755901767999,
6.89218848196569));
#178630=CARTESIAN_POINT('Ctrl Pts',(6.79828353752389,-8.38987394812244,
6.84257910696569));
#178631=CARTESIAN_POINT('Ctrl Pts',(5.20565637684034,-9.982501108806,6.7929697319657));
#178632=CARTESIAN_POINT('Ctrl Pts',(3.61302921615678,-11.5751282694896,
6.74336035696571));
#178633=CARTESIAN_POINT('Ctrl Pts',(1.36071428571433,-11.5751282694896,
6.69375098196571));
#178634=CARTESIAN_POINT('Ctrl Pts',(-0.89160064472812,-11.5751282694896,
6.64414160696572));
#178635=CARTESIAN_POINT('Ctrl Pts',(-2.48422780541168,-9.98250110880602,
6.59453223196573));
#178636=CARTESIAN_POINT('Ctrl Pts',(-4.07685496609525,-8.38987394812247,
6.54492285696573));
#178637=CARTESIAN_POINT('Ctrl Pts',(-4.07685496609525,-6.13755901768002,
6.49531348196573));
#178638=CARTESIAN_POINT('Ctrl Pts',(-4.07685496609526,-3.88524408723757,
6.44570410696573));
#178639=CARTESIAN_POINT('Ctrl Pts',(-2.4842278054117,-2.29261692655401,
6.39609473196573));
#178640=CARTESIAN_POINT('Ctrl Pts',(-0.891600644728147,-0.699989765870437,
6.34648535696572));
#178641=CARTESIAN_POINT('Ctrl Pts',(1.3607142857143,-0.699989765870433,
6.29687598196571));
#178642=CARTESIAN_POINT('Ctrl Pts',(3.61302921615675,-0.699989765870427,
6.2472666069657));
#178643=CARTESIAN_POINT('Ctrl Pts',(5.20565637684031,-2.29261692655398,
6.1976572319657));
#178644=CARTESIAN_POINT('Ctrl Pts',(6.79828353752388,-3.88524408723754,
6.14804785696569));
#178645=CARTESIAN_POINT('Ctrl Pts',(6.79828353752388,-6.13755901767999,
6.09843848196569));
#178646=CARTESIAN_POINT('Ctrl Pts',(6.79828353752389,-8.38987394812244,
6.0488291069657));
#178647=CARTESIAN_POINT('Ctrl Pts',(5.20565637684033,-9.982501108806,5.9992197319657));
#178648=CARTESIAN_POINT('Ctrl Pts',(3.61302921615678,-11.5751282694896,
5.9496103569657));
#178649=CARTESIAN_POINT('Ctrl Pts',(1.36071428571433,-11.5751282694896,
5.90000098196571));
#178650=CARTESIAN_POINT('Ctrl Pts',(-0.792169748067518,-11.5751282694896,
5.85258166687801));
#178651=CARTESIAN_POINT('Ctrl Pts',(-2.36155557288302,-10.1013786992501,
5.80456877776761));
#178652=CARTESIAN_POINT('Ctrl Pts',(2.32591428571432,-0.786339686702723,
15.0060787265442));
#178653=CARTESIAN_POINT('Ctrl Pts',(2.32591428571432,-0.736608476556579,
14.9780280017558));
#178654=CARTESIAN_POINT('Ctrl Pts',(2.32591428571432,-0.686884992853218,
14.9499635749927));
#178655=CARTESIAN_POINT('Ctrl Pts',(2.32591428571432,-0.637168644611798,
14.9218865177877));
#178656=CARTESIAN_POINT('Ctrl Pts',(2.32591428571432,-0.587452296636249,
14.8938094607329));
#178657=CARTESIAN_POINT('Ctrl Pts',(2.32591428571463,-0.537743081404181,
14.8657197704583));
#178658=CARTESIAN_POINT('Ctrl Pts',(2.32591428571463,-0.488040466409086,
14.8376184101436));
#178659=CARTESIAN_POINT('Ctrl Pts',(2.32591428571463,-0.413079402383478,
14.7952361759299));
#178660=CARTESIAN_POINT('Ctrl Pts',(2.32591428571432,-0.338133333565074,
14.7528274111759));
#178661=CARTESIAN_POINT('Ctrl Pts',(2.32591428571432,-0.263200650536821,
14.7103950189385));
#178662=CARTESIAN_POINT('Ctrl Pts',(0.395514285714318,-0.263200650536827,
13.9567944449928));
#178663=CARTESIAN_POINT('Ctrl Pts',(0.395514285714304,-0.31273773721746,
13.985186578636));
#178664=CARTESIAN_POINT('Ctrl Pts',(0.395514285714297,-0.362277026585003,
14.0135748695488));
#178665=CARTESIAN_POINT('Ctrl Pts',(0.395514285714297,-0.461360350763036,
14.070343168053));
#178666=CARTESIAN_POINT('Ctrl Pts',(0.395514285714293,-0.510904385770623,
14.0987231761123));
#178667=CARTESIAN_POINT('Ctrl Pts',(0.395514285714293,-0.560450981668822,
14.1270987121934));
#178668=CARTESIAN_POINT('Ctrl Pts',(0.395514285714293,-0.635741057557904,
14.1702176434985));
#178669=CARTESIAN_POINT('Ctrl Pts',(0.395514285714129,-0.711037042002776,
14.2133262599356));
#178670=CARTESIAN_POINT('Ctrl Pts',(0.395514285714308,-0.786339686702733,
14.2564232373872));
#178671=CARTESIAN_POINT('Ctrl Pts',(1.36071428571437,-12.1336469966959,
17.4837900444657));
#178672=CARTESIAN_POINT('Ctrl Pts',(-1.12294667637629,-12.1336469966959,
17.4341806694657));
#178673=CARTESIAN_POINT('Ctrl Pts',(-2.87916018483889,-10.3774334882333,
17.3845712944657));
#178674=CARTESIAN_POINT('Ctrl Pts',(-4.6353736933015,-8.62121997977068,
17.3349619194657));
#178675=CARTESIAN_POINT('Ctrl Pts',(-4.63537369330151,-6.13755901768002,
17.2853525444657));
#178676=CARTESIAN_POINT('Ctrl Pts',(-4.63537369330152,-3.65389805558936,
17.2357431694657));
#178677=CARTESIAN_POINT('Ctrl Pts',(-2.87916018483892,-1.89768454712676,
17.1861337944657));
#178678=CARTESIAN_POINT('Ctrl Pts',(-1.12294667637632,-0.141471038664144,
17.1365244194657));
#178679=CARTESIAN_POINT('Ctrl Pts',(1.36071428571434,-0.141471038664139,
17.0869150444657));
#178680=CARTESIAN_POINT('Ctrl Pts',(3.84437524780499,-0.141471038664133,
17.0373056694657));
#178681=CARTESIAN_POINT('Ctrl Pts',(5.6005887562676,-1.89768454712673,16.9876962944657));
#178682=CARTESIAN_POINT('Ctrl Pts',(7.35680226473021,-3.65389805558933,
16.9380869194657));
#178683=CARTESIAN_POINT('Ctrl Pts',(7.35680226473022,-6.13755901767999,
16.8884775444657));
#178684=CARTESIAN_POINT('Ctrl Pts',(7.35680226473022,-8.62121997977064,
16.8388681694657));
#178685=CARTESIAN_POINT('Ctrl Pts',(5.60058875626762,-10.3774334882333,
16.7892587944657));
#178686=CARTESIAN_POINT('Ctrl Pts',(3.84437524780502,-12.1336469966959,
16.7396494194657));
#178687=CARTESIAN_POINT('Ctrl Pts',(1.36071428571437,-12.1336469966959,
16.6900400444657));
#178688=CARTESIAN_POINT('Ctrl Pts',(-1.12294667637629,-12.1336469966959,
16.6404306694657));
#178689=CARTESIAN_POINT('Ctrl Pts',(-2.8791601848389,-10.3774334882333,
16.5908212944657));
#178690=CARTESIAN_POINT('Ctrl Pts',(-4.6353736933015,-8.62121997977068,
16.5412119194657));
#178691=CARTESIAN_POINT('Ctrl Pts',(-4.63537369330151,-6.13755901768002,
16.4916025444657));
#178692=CARTESIAN_POINT('Ctrl Pts',(-4.63537369330152,-3.65389805558936,
16.4419931694657));
#178693=CARTESIAN_POINT('Ctrl Pts',(-2.87916018483892,-1.89768454712676,
16.3923837944657));
#178694=CARTESIAN_POINT('Ctrl Pts',(-1.12294667637632,-0.141471038664144,
16.3427744194657));
#178695=CARTESIAN_POINT('Ctrl Pts',(1.36071428571433,-0.141471038664139,
16.2931650444657));
#178696=CARTESIAN_POINT('Ctrl Pts',(3.84437524780499,-0.141471038664133,
16.2435556694657));
#178697=CARTESIAN_POINT('Ctrl Pts',(5.6005887562676,-1.89768454712673,16.1939462944657));
#178698=CARTESIAN_POINT('Ctrl Pts',(7.35680226473021,-3.65389805558933,
16.1443369194657));
#178699=CARTESIAN_POINT('Ctrl Pts',(7.35680226473021,-6.13755901767999,
16.0947275444657));
#178700=CARTESIAN_POINT('Ctrl Pts',(7.35680226473022,-8.62121997977064,
16.0451181694657));
#178701=CARTESIAN_POINT('Ctrl Pts',(5.60058875626762,-10.3774334882333,
15.9955087944657));
#178702=CARTESIAN_POINT('Ctrl Pts',(3.84437524780502,-12.1336469966959,
15.9458994194657));
#178703=CARTESIAN_POINT('Ctrl Pts',(1.36071428571436,-12.1336469966959,
15.8962900444657));
#178704=CARTESIAN_POINT('Ctrl Pts',(-1.12294667637629,-12.1336469966959,
15.8466806694657));
#178705=CARTESIAN_POINT('Ctrl Pts',(-2.8791601848389,-10.3774334882333,
15.7970712944657));
#178706=CARTESIAN_POINT('Ctrl Pts',(-4.63537369330151,-8.62121997977068,
15.7474619194657));
#178707=CARTESIAN_POINT('Ctrl Pts',(-4.63537369330152,-6.13755901768002,
15.6978525444657));
#178708=CARTESIAN_POINT('Ctrl Pts',(-4.63537369330152,-3.65389805558936,
15.6482431694657));
#178709=CARTESIAN_POINT('Ctrl Pts',(-2.87916018483892,-1.89768454712676,
15.5986337944657));
#178710=CARTESIAN_POINT('Ctrl Pts',(-1.12294667637632,-0.141471038664144,
15.5490244194657));
#178711=CARTESIAN_POINT('Ctrl Pts',(1.36071428571433,-0.141471038664139,
15.4994150444657));
#178712=CARTESIAN_POINT('Ctrl Pts',(3.84437524780498,-0.141471038664133,
15.4498056694657));
#178713=CARTESIAN_POINT('Ctrl Pts',(5.60058875626759,-1.89768454712673,
15.4001962944657));
#178714=CARTESIAN_POINT('Ctrl Pts',(7.3568022647302,-3.65389805558933,15.3505869194657));
#178715=CARTESIAN_POINT('Ctrl Pts',(7.35680226473021,-6.13755901767999,
15.3009775444657));
#178716=CARTESIAN_POINT('Ctrl Pts',(7.35680226473022,-8.62121997977064,
15.2513681694657));
#178717=CARTESIAN_POINT('Ctrl Pts',(5.60058875626762,-10.3774334882333,
15.2017587944657));
#178718=CARTESIAN_POINT('Ctrl Pts',(3.84437524780502,-12.1336469966959,
15.1521494194657));
#178719=CARTESIAN_POINT('Ctrl Pts',(1.36071428571436,-12.1336469966959,
15.1025400444657));
#178720=CARTESIAN_POINT('Ctrl Pts',(-1.12294667637629,-12.1336469966959,
15.0529306694657));
#178721=CARTESIAN_POINT('Ctrl Pts',(-2.8791601848389,-10.3774334882333,
15.0033212944657));
#178722=CARTESIAN_POINT('Ctrl Pts',(-4.63537369330151,-8.62121997977068,
14.9537119194657));
#178723=CARTESIAN_POINT('Ctrl Pts',(-4.63537369330152,-6.13755901768002,
14.9041025444657));
#178724=CARTESIAN_POINT('Ctrl Pts',(-4.63537369330153,-3.65389805558936,
14.8544931694657));
#178725=CARTESIAN_POINT('Ctrl Pts',(-2.87916018483893,-1.89768454712676,
14.8048837944657));
#178726=CARTESIAN_POINT('Ctrl Pts',(-1.12294667637632,-0.141471038664144,
14.7552744194657));
#178727=CARTESIAN_POINT('Ctrl Pts',(1.36071428571433,-0.141471038664139,
14.7056650444657));
#178728=CARTESIAN_POINT('Ctrl Pts',(3.84437524780498,-0.141471038664133,
14.6560556694657));
#178729=CARTESIAN_POINT('Ctrl Pts',(5.60058875626759,-1.89768454712673,
14.6064462944657));
#178730=CARTESIAN_POINT('Ctrl Pts',(7.3568022647302,-3.65389805558933,14.5568369194657));
#178731=CARTESIAN_POINT('Ctrl Pts',(7.35680226473021,-6.13755901767999,
14.5072275444657));
#178732=CARTESIAN_POINT('Ctrl Pts',(7.35680226473021,-8.62121997977064,
14.4576181694657));
#178733=CARTESIAN_POINT('Ctrl Pts',(5.60058875626761,-10.3774334882333,
14.4080087944657));
#178734=CARTESIAN_POINT('Ctrl Pts',(3.84437524780501,-12.1336469966959,
14.3583994194657));
#178735=CARTESIAN_POINT('Ctrl Pts',(1.36071428571436,-12.1336469966959,
14.3087900444657));
#178736=CARTESIAN_POINT('Ctrl Pts',(-1.1229466763763,-12.1336469966959,
14.2591806694657));
#178737=CARTESIAN_POINT('Ctrl Pts',(-2.8791601848389,-10.3774334882333,
14.2095712944657));
#178738=CARTESIAN_POINT('Ctrl Pts',(-4.63537369330151,-8.62121997977068,
14.1599619194657));
#178739=CARTESIAN_POINT('Ctrl Pts',(-4.63537369330152,-6.13755901768002,
14.1103525444657));
#178740=CARTESIAN_POINT('Ctrl Pts',(-4.63537369330153,-3.65389805558936,
14.0607431694657));
#178741=CARTESIAN_POINT('Ctrl Pts',(-2.87916018483893,-1.89768454712676,
14.0111337944657));
#178742=CARTESIAN_POINT('Ctrl Pts',(-1.12294667637633,-0.141471038664144,
13.9615244194657));
#178743=CARTESIAN_POINT('Ctrl Pts',(1.36071428571432,-0.141471038664139,
13.9119150444657));
#178744=CARTESIAN_POINT('Ctrl Pts',(3.84437524780498,-0.141471038664133,
13.8623056694657));
#178745=CARTESIAN_POINT('Ctrl Pts',(5.60058875626759,-1.89768454712673,
13.8126962944657));
#178746=CARTESIAN_POINT('Ctrl Pts',(7.3568022647302,-3.65389805558933,13.7630869194657));
#178747=CARTESIAN_POINT('Ctrl Pts',(7.35680226473021,-6.13755901767999,
13.7134775444657));
#178748=CARTESIAN_POINT('Ctrl Pts',(7.35680226473021,-8.62121997977064,
13.6638681694657));
#178749=CARTESIAN_POINT('Ctrl Pts',(5.60058875626761,-10.3774334882333,
13.6142587944657));
#178750=CARTESIAN_POINT('Ctrl Pts',(3.84437524780501,-12.1336469966959,
13.5646494194657));
#178751=CARTESIAN_POINT('Ctrl Pts',(1.36071428571436,-12.1336469966959,
13.5150400444657));
#178752=CARTESIAN_POINT('Ctrl Pts',(-1.1229466763763,-12.1336469966959,
13.4654306694657));
#178753=CARTESIAN_POINT('Ctrl Pts',(-2.87916018483891,-10.3774334882333,
13.4158212944657));
#178754=CARTESIAN_POINT('Ctrl Pts',(-4.63537369330152,-8.62121997977068,
13.3662119194657));
#178755=CARTESIAN_POINT('Ctrl Pts',(-4.63537369330153,-6.13755901768002,
13.3166025444657));
#178756=CARTESIAN_POINT('Ctrl Pts',(-4.63537369330153,-3.65389805558936,
13.2669931694657));
#178757=CARTESIAN_POINT('Ctrl Pts',(-2.87916018483893,-1.89768454712676,
13.2173837944657));
#178758=CARTESIAN_POINT('Ctrl Pts',(-1.12294667637633,-0.141471038664144,
13.1677744194657));
#178759=CARTESIAN_POINT('Ctrl Pts',(1.36071428571432,-0.141471038664139,
13.1181650444657));
#178760=CARTESIAN_POINT('Ctrl Pts',(3.84437524780497,-0.141471038664133,
13.0685556694657));
#178761=CARTESIAN_POINT('Ctrl Pts',(5.60058875626759,-1.89768454712673,
13.0189462944657));
#178762=CARTESIAN_POINT('Ctrl Pts',(7.3568022647302,-3.65389805558933,12.9693369194657));
#178763=CARTESIAN_POINT('Ctrl Pts',(7.3568022647302,-6.13755901767999,12.9197275444657));
#178764=CARTESIAN_POINT('Ctrl Pts',(7.35680226473021,-8.62121997977064,
12.8701181694657));
#178765=CARTESIAN_POINT('Ctrl Pts',(5.60058875626761,-10.3774334882333,
12.8205087944657));
#178766=CARTESIAN_POINT('Ctrl Pts',(3.84437524780501,-12.1336469966959,
12.7708994194657));
#178767=CARTESIAN_POINT('Ctrl Pts',(1.36071428571435,-12.1336469966959,
12.7212900444657));
#178768=CARTESIAN_POINT('Ctrl Pts',(-1.1229466763763,-12.1336469966959,
12.6716806694657));
#178769=CARTESIAN_POINT('Ctrl Pts',(-2.87916018483891,-10.3774334882333,
12.6220712944657));
#178770=CARTESIAN_POINT('Ctrl Pts',(-4.63537369330152,-8.62121997977068,
12.5724619194657));
#178771=CARTESIAN_POINT('Ctrl Pts',(-4.63537369330153,-6.13755901768002,
12.5228525444657));
#178772=CARTESIAN_POINT('Ctrl Pts',(-4.63537369330153,-3.65389805558936,
12.4732431694657));
#178773=CARTESIAN_POINT('Ctrl Pts',(-2.87916018483893,-1.89768454712676,
12.4236337944657));
#178774=CARTESIAN_POINT('Ctrl Pts',(-1.12294667637633,-0.141471038664144,
12.3740244194657));
#178775=CARTESIAN_POINT('Ctrl Pts',(1.36071428571432,-0.141471038664139,
12.3244150444657));
#178776=CARTESIAN_POINT('Ctrl Pts',(3.84437524780497,-0.141471038664133,
12.2748056694657));
#178777=CARTESIAN_POINT('Ctrl Pts',(5.60058875626758,-1.89768454712673,
12.2251962944657));
#178778=CARTESIAN_POINT('Ctrl Pts',(7.35680226473019,-3.65389805558933,
12.1755869194657));
#178779=CARTESIAN_POINT('Ctrl Pts',(7.3568022647302,-6.13755901767999,12.1259775444657));
#178780=CARTESIAN_POINT('Ctrl Pts',(7.35680226473021,-8.62121997977064,
12.0763681694657));
#178781=CARTESIAN_POINT('Ctrl Pts',(5.60058875626761,-10.3774334882333,
12.0267587944657));
#178782=CARTESIAN_POINT('Ctrl Pts',(3.844375247805,-12.1336469966959,11.9771494194657));
#178783=CARTESIAN_POINT('Ctrl Pts',(1.36071428571435,-12.1336469966959,
11.9275400444657));
#178784=CARTESIAN_POINT('Ctrl Pts',(-1.12294667637631,-12.1336469966959,
11.8779306694657));
#178785=CARTESIAN_POINT('Ctrl Pts',(-2.87916018483891,-10.3774334882333,
11.8283212944657));
#178786=CARTESIAN_POINT('Ctrl Pts',(-4.63537369330152,-8.62121997977068,
11.7787119194657));
#178787=CARTESIAN_POINT('Ctrl Pts',(-4.63537369330153,-6.13755901768002,
11.7291025444657));
#178788=CARTESIAN_POINT('Ctrl Pts',(-4.63537369330154,-3.65389805558936,
11.6794931694657));
#178789=CARTESIAN_POINT('Ctrl Pts',(-2.87916018483894,-1.89768454712676,
11.6298837944657));
#178790=CARTESIAN_POINT('Ctrl Pts',(-1.12294667637634,-0.141471038664144,
11.5802744194657));
#178791=CARTESIAN_POINT('Ctrl Pts',(1.36071428571432,-0.141471038664139,
11.5306650444657));
#178792=CARTESIAN_POINT('Ctrl Pts',(3.84437524780497,-0.141471038664133,
11.4810556694657));
#178793=CARTESIAN_POINT('Ctrl Pts',(5.60058875626758,-1.89768454712673,
11.4314462944657));
#178794=CARTESIAN_POINT('Ctrl Pts',(7.35680226473019,-3.65389805558933,
11.3818369194657));
#178795=CARTESIAN_POINT('Ctrl Pts',(7.3568022647302,-6.13755901767999,11.3322275444657));
#178796=CARTESIAN_POINT('Ctrl Pts',(7.3568022647302,-8.62121997977064,11.2826181694657));
#178797=CARTESIAN_POINT('Ctrl Pts',(5.6005887562676,-10.3774334882333,11.2330087944657));
#178798=CARTESIAN_POINT('Ctrl Pts',(3.844375247805,-12.1336469966959,11.1833994194657));
#178799=CARTESIAN_POINT('Ctrl Pts',(1.36071428571435,-12.1336469966959,
11.1337900444657));
#178800=CARTESIAN_POINT('Ctrl Pts',(-1.12294667637631,-12.1336469966959,
11.0841806694657));
#178801=CARTESIAN_POINT('Ctrl Pts',(-2.87916018483892,-10.3774334882333,
11.0345712944657));
#178802=CARTESIAN_POINT('Ctrl Pts',(-4.63537369330153,-8.62121997977068,
10.9849619194657));
#178803=CARTESIAN_POINT('Ctrl Pts',(-4.63537369330153,-6.13755901768002,
10.9353525444657));
#178804=CARTESIAN_POINT('Ctrl Pts',(-4.63537369330154,-3.65389805558936,
10.8857431694657));
#178805=CARTESIAN_POINT('Ctrl Pts',(-2.87916018483894,-1.89768454712676,
10.8361337944657));
#178806=CARTESIAN_POINT('Ctrl Pts',(-1.12294667637634,-0.141471038664144,
10.7865244194657));
#178807=CARTESIAN_POINT('Ctrl Pts',(1.36071428571431,-0.141471038664139,
10.7369150444657));
#178808=CARTESIAN_POINT('Ctrl Pts',(3.84437524780497,-0.141471038664133,
10.6873056694657));
#178809=CARTESIAN_POINT('Ctrl Pts',(5.60058875626758,-1.89768454712673,
10.6376962944657));
#178810=CARTESIAN_POINT('Ctrl Pts',(7.35680226473019,-3.65389805558933,
10.5880869194657));
#178811=CARTESIAN_POINT('Ctrl Pts',(7.35680226473019,-6.13755901767999,
10.5384775444657));
#178812=CARTESIAN_POINT('Ctrl Pts',(7.3568022647302,-8.62121997977064,10.4888681694657));
#178813=CARTESIAN_POINT('Ctrl Pts',(5.6005887562676,-10.3774334882333,10.4392587944657));
#178814=CARTESIAN_POINT('Ctrl Pts',(3.844375247805,-12.1336469966959,10.3896494194657));
#178815=CARTESIAN_POINT('Ctrl Pts',(1.36071428571435,-12.1336469966959,
10.3400400444657));
#178816=CARTESIAN_POINT('Ctrl Pts',(-1.12294667637631,-12.1336469966959,
10.2904306694657));
#178817=CARTESIAN_POINT('Ctrl Pts',(-2.87916018483892,-10.3774334882333,
10.2408212944657));
#178818=CARTESIAN_POINT('Ctrl Pts',(-4.63537369330153,-8.62121997977068,
10.1912119194657));
#178819=CARTESIAN_POINT('Ctrl Pts',(-4.63537369330154,-6.13755901768002,
10.1416025444657));
#178820=CARTESIAN_POINT('Ctrl Pts',(-4.63537369330154,-3.65389805558936,
10.0919931694657));
#178821=CARTESIAN_POINT('Ctrl Pts',(-2.87916018483894,-1.89768454712676,
10.0423837944657));
#178822=CARTESIAN_POINT('Ctrl Pts',(-1.12294667637634,-0.141471038664144,
9.99277441946572));
#178823=CARTESIAN_POINT('Ctrl Pts',(1.36071428571431,-0.141471038664139,
9.94316504446571));
#178824=CARTESIAN_POINT('Ctrl Pts',(3.84437524780496,-0.141471038664133,
9.89355566946571));
#178825=CARTESIAN_POINT('Ctrl Pts',(5.60058875626757,-1.89768454712673,
9.8439462944657));
#178826=CARTESIAN_POINT('Ctrl Pts',(7.35680226473018,-3.65389805558933,
9.79433691946569));
#178827=CARTESIAN_POINT('Ctrl Pts',(7.35680226473019,-6.13755901767999,
9.74472754446569));
#178828=CARTESIAN_POINT('Ctrl Pts',(7.3568022647302,-8.62121997977064,9.69511816946569));
#178829=CARTESIAN_POINT('Ctrl Pts',(5.6005887562676,-10.3774334882333,9.6455087944657));
#178830=CARTESIAN_POINT('Ctrl Pts',(3.844375247805,-12.1336469966959,9.59589941946571));
#178831=CARTESIAN_POINT('Ctrl Pts',(1.36071428571434,-12.1336469966959,
9.54629004446571));
#178832=CARTESIAN_POINT('Ctrl Pts',(-1.12294667637631,-12.1336469966959,
9.49668066946572));
#178833=CARTESIAN_POINT('Ctrl Pts',(-2.87916018483892,-10.3774334882333,
9.44707129446573));
#178834=CARTESIAN_POINT('Ctrl Pts',(-4.63537369330153,-8.62121997977068,
9.39746191946573));
#178835=CARTESIAN_POINT('Ctrl Pts',(-4.63537369330154,-6.13755901768002,
9.34785254446573));
#178836=CARTESIAN_POINT('Ctrl Pts',(-4.63537369330154,-3.65389805558936,
9.29824316946573));
#178837=CARTESIAN_POINT('Ctrl Pts',(-2.87916018483894,-1.89768454712676,
9.24863379446573));
#178838=CARTESIAN_POINT('Ctrl Pts',(-1.12294667637634,-0.141471038664144,
9.19902441946572));
#178839=CARTESIAN_POINT('Ctrl Pts',(1.36071428571431,-0.141471038664139,
9.14941504446571));
#178840=CARTESIAN_POINT('Ctrl Pts',(3.84437524780496,-0.141471038664133,
9.0998056694657));
#178841=CARTESIAN_POINT('Ctrl Pts',(5.60058875626757,-1.89768454712673,
9.0501962944657));
#178842=CARTESIAN_POINT('Ctrl Pts',(7.35680226473018,-3.65389805558933,
9.00058691946569));
#178843=CARTESIAN_POINT('Ctrl Pts',(7.35680226473019,-6.13755901767999,
8.95097754446569));
#178844=CARTESIAN_POINT('Ctrl Pts',(7.3568022647302,-8.62121997977064,8.90136816946569));
#178845=CARTESIAN_POINT('Ctrl Pts',(5.60058875626759,-10.3774334882333,
8.8517587944657));
#178846=CARTESIAN_POINT('Ctrl Pts',(3.84437524780499,-12.1336469966959,
8.8021494194657));
#178847=CARTESIAN_POINT('Ctrl Pts',(1.36071428571434,-12.1336469966959,
8.75254004446571));
#178848=CARTESIAN_POINT('Ctrl Pts',(-1.12294667637632,-12.1336469966959,
8.70293066946572));
#178849=CARTESIAN_POINT('Ctrl Pts',(-2.87916018483892,-10.3774334882333,
8.65332129446573));
#178850=CARTESIAN_POINT('Ctrl Pts',(-4.63537369330153,-8.62121997977068,
8.60371191946573));
#178851=CARTESIAN_POINT('Ctrl Pts',(-4.63537369330154,-6.13755901768002,
8.55410254446574));
#178852=CARTESIAN_POINT('Ctrl Pts',(-4.63537369330155,-3.65389805558936,
8.50449316946573));
#178853=CARTESIAN_POINT('Ctrl Pts',(-2.87916018483895,-1.89768454712676,
8.45488379446573));
#178854=CARTESIAN_POINT('Ctrl Pts',(-1.12294667637635,-0.141471038664144,
8.40527441946572));
#178855=CARTESIAN_POINT('Ctrl Pts',(1.36071428571431,-0.141471038664139,
8.35566504446571));
#178856=CARTESIAN_POINT('Ctrl Pts',(3.84437524780496,-0.141471038664133,
8.3060556694657));
#178857=CARTESIAN_POINT('Ctrl Pts',(5.60058875626757,-1.89768454712673,
8.2564462944657));
#178858=CARTESIAN_POINT('Ctrl Pts',(7.35680226473018,-3.65389805558933,
8.20683691946569));
#178859=CARTESIAN_POINT('Ctrl Pts',(7.35680226473019,-6.13755901767999,
8.15722754446569));
#178860=CARTESIAN_POINT('Ctrl Pts',(7.35680226473019,-8.62121997977064,
8.10761816946569));
#178861=CARTESIAN_POINT('Ctrl Pts',(5.60058875626759,-10.3774334882333,
8.0580087944657));
#178862=CARTESIAN_POINT('Ctrl Pts',(3.84437524780499,-12.1336469966959,
8.00839941946571));
#178863=CARTESIAN_POINT('Ctrl Pts',(1.36071428571434,-12.1336469966959,
7.95879004446571));
#178864=CARTESIAN_POINT('Ctrl Pts',(-1.12294667637632,-12.1336469966959,
7.90918066946572));
#178865=CARTESIAN_POINT('Ctrl Pts',(-2.87916018483893,-10.3774334882333,
7.85957129446573));
#178866=CARTESIAN_POINT('Ctrl Pts',(-4.63537369330153,-8.62121997977068,
7.80996191946573));
#178867=CARTESIAN_POINT('Ctrl Pts',(-4.63537369330154,-6.13755901768002,
7.76035254446573));
#178868=CARTESIAN_POINT('Ctrl Pts',(-4.63537369330155,-3.65389805558936,
7.71074316946573));
#178869=CARTESIAN_POINT('Ctrl Pts',(-2.87916018483895,-1.89768454712676,
7.66113379446573));
#178870=CARTESIAN_POINT('Ctrl Pts',(-1.12294667637635,-0.141471038664144,
7.61152441946572));
#178871=CARTESIAN_POINT('Ctrl Pts',(1.3607142857143,-0.141471038664139,
7.56191504446571));
#178872=CARTESIAN_POINT('Ctrl Pts',(3.84437524780496,-0.141471038664133,
7.5123056694657));
#178873=CARTESIAN_POINT('Ctrl Pts',(5.60058875626757,-1.89768454712673,
7.4626962944657));
#178874=CARTESIAN_POINT('Ctrl Pts',(7.35680226473017,-3.65389805558933,
7.41308691946569));
#178875=CARTESIAN_POINT('Ctrl Pts',(7.35680226473018,-6.13755901767999,
7.36347754446569));
#178876=CARTESIAN_POINT('Ctrl Pts',(7.35680226473019,-8.62121997977064,
7.31386816946569));
#178877=CARTESIAN_POINT('Ctrl Pts',(5.60058875626759,-10.3774334882333,
7.2642587944657));
#178878=CARTESIAN_POINT('Ctrl Pts',(3.84437524780499,-12.1336469966959,
7.2146494194657));
#178879=CARTESIAN_POINT('Ctrl Pts',(1.36071428571433,-12.1336469966959,
7.16504004446571));
#178880=CARTESIAN_POINT('Ctrl Pts',(-1.12294667637632,-12.1336469966959,
7.11543066946572));
#178881=CARTESIAN_POINT('Ctrl Pts',(-2.87916018483893,-10.3774334882333,
7.06582129446573));
#178882=CARTESIAN_POINT('Ctrl Pts',(-4.63537369330154,-8.62121997977068,
7.01621191946573));
#178883=CARTESIAN_POINT('Ctrl Pts',(-4.63537369330155,-6.13755901768002,
6.96660254446573));
#178884=CARTESIAN_POINT('Ctrl Pts',(-4.63537369330155,-3.65389805558936,
6.91699316946573));
#178885=CARTESIAN_POINT('Ctrl Pts',(-2.87916018483895,-1.89768454712676,
6.86738379446573));
#178886=CARTESIAN_POINT('Ctrl Pts',(-1.12294667637635,-0.141471038664144,
6.81777441946572));
#178887=CARTESIAN_POINT('Ctrl Pts',(1.3607142857143,-0.141471038664139,
6.76816504446571));
#178888=CARTESIAN_POINT('Ctrl Pts',(3.84437524780495,-0.141471038664133,
6.7185556694657));
#178889=CARTESIAN_POINT('Ctrl Pts',(5.60058875626756,-1.89768454712673,
6.6689462944657));
#178890=CARTESIAN_POINT('Ctrl Pts',(7.35680226473017,-3.65389805558933,
6.61933691946569));
#178891=CARTESIAN_POINT('Ctrl Pts',(7.35680226473018,-6.13755901767999,
6.56972754446569));
#178892=CARTESIAN_POINT('Ctrl Pts',(7.35680226473019,-8.62121997977064,
6.52011816946569));
#178893=CARTESIAN_POINT('Ctrl Pts',(5.60058875626759,-10.3774334882333,
6.4705087944657));
#178894=CARTESIAN_POINT('Ctrl Pts',(3.84437524780499,-12.1336469966959,
6.4208994194657));
#178895=CARTESIAN_POINT('Ctrl Pts',(1.36071428571433,-12.1336469966959,
6.37129004446571));
#178896=CARTESIAN_POINT('Ctrl Pts',(-1.12294667637632,-12.1336469966959,
6.32168066946572));
#178897=CARTESIAN_POINT('Ctrl Pts',(-2.87916018483893,-10.3774334882333,
6.27207129446573));
#178898=CARTESIAN_POINT('Ctrl Pts',(-4.63537369330154,-8.62121997977068,
6.22246191946573));
#178899=CARTESIAN_POINT('Ctrl Pts',(-4.63537369330155,-6.13755901768002,
6.17285254446573));
#178900=CARTESIAN_POINT('Ctrl Pts',(-4.63537369330156,-3.65389805558936,
6.12324316946573));
#178901=CARTESIAN_POINT('Ctrl Pts',(-2.87916018483896,-1.89768454712676,
6.07363379446573));
#178902=CARTESIAN_POINT('Ctrl Pts',(-1.12294667637636,-0.141471038664144,
6.02402441946572));
#178903=CARTESIAN_POINT('Ctrl Pts',(1.3607142857143,-0.141471038664139,
5.97441504446571));
#178904=CARTESIAN_POINT('Ctrl Pts',(3.84437524780495,-0.141471038664133,
5.9248056694657));
#178905=CARTESIAN_POINT('Ctrl Pts',(5.60058875626756,-1.89768454712673,
5.8751962944657));
#178906=CARTESIAN_POINT('Ctrl Pts',(7.35680226473017,-3.65389805558933,
5.82558691946569));
#178907=CARTESIAN_POINT('Ctrl Pts',(7.35680226473018,-6.13755901767999,
5.77597754446569));
#178908=CARTESIAN_POINT('Ctrl Pts',(7.35680226473019,-8.62121997977064,
5.72636816946569));
#178909=CARTESIAN_POINT('Ctrl Pts',(5.60058875626758,-10.3774334882333,
5.6767587944657));
#178910=CARTESIAN_POINT('Ctrl Pts',(3.84437524780498,-12.1336469966959,
5.6271494194657));
#178911=CARTESIAN_POINT('Ctrl Pts',(1.36071428571433,-12.1336469966959,
5.57754004446571));
#178912=CARTESIAN_POINT('Ctrl Pts',(-1.01330275708077,-12.1336469966959,
5.53012072937801));
#178913=CARTESIAN_POINT('Ctrl Pts',(-2.74388770098424,-10.5085215641781,
5.48210784026761));
#178914=CARTESIAN_POINT('Ctrl Pts',(1.36071428571437,-11.5751282694896,
17.8062509819657));
#178915=CARTESIAN_POINT('Ctrl Pts',(-0.891600644728081,-11.5751282694896,
17.7566416069657));
#178916=CARTESIAN_POINT('Ctrl Pts',(-2.48422780541164,-9.98250110880602,
17.7070322319657));
#178917=CARTESIAN_POINT('Ctrl Pts',(-4.07685496609521,-8.38987394812247,
17.6574228569657));
#178918=CARTESIAN_POINT('Ctrl Pts',(-4.07685496609522,-6.13755901768002,
17.6078134819657));
#178919=CARTESIAN_POINT('Ctrl Pts',(-4.07685496609522,-3.88524408723757,
17.5582041069657));
#178920=CARTESIAN_POINT('Ctrl Pts',(-2.48422780541167,-2.29261692655401,
17.5085947319657));
#178921=CARTESIAN_POINT('Ctrl Pts',(-0.891600644728108,-0.699989765870437,
17.4589853569657));
#178922=CARTESIAN_POINT('Ctrl Pts',(1.36071428571434,-0.699989765870433,
17.4093759819657));
#178923=CARTESIAN_POINT('Ctrl Pts',(3.61302921615679,-0.699989765870427,
17.3597666069657));
#178924=CARTESIAN_POINT('Ctrl Pts',(5.20565637684035,-2.29261692655398,
17.3101572319657));
#178925=CARTESIAN_POINT('Ctrl Pts',(6.79828353752392,-3.88524408723754,
17.2605478569657));
#178926=CARTESIAN_POINT('Ctrl Pts',(6.79828353752392,-6.13755901767999,
17.2109384819657));
#178927=CARTESIAN_POINT('Ctrl Pts',(6.79828353752393,-8.38987394812244,
17.1613291069657));
#178928=CARTESIAN_POINT('Ctrl Pts',(5.20565637684037,-9.982501108806,17.1117197319657));
#178929=CARTESIAN_POINT('Ctrl Pts',(3.61302921615682,-11.5751282694896,
17.0621103569657));
#178930=CARTESIAN_POINT('Ctrl Pts',(1.36071428571437,-11.5751282694896,
17.0125009819657));
#178931=CARTESIAN_POINT('Ctrl Pts',(-0.891600644728083,-11.5751282694896,
16.9628916069657));
#178932=CARTESIAN_POINT('Ctrl Pts',(-2.48422780541165,-9.98250110880602,
16.9132822319657));
#178933=CARTESIAN_POINT('Ctrl Pts',(-4.07685496609521,-8.38987394812247,
16.8636728569657));
#178934=CARTESIAN_POINT('Ctrl Pts',(-4.07685496609522,-6.13755901768002,
16.8140634819657));
#178935=CARTESIAN_POINT('Ctrl Pts',(-4.07685496609523,-3.88524408723757,
16.7644541069657));
#178936=CARTESIAN_POINT('Ctrl Pts',(-2.48422780541167,-2.29261692655401,
16.7148447319657));
#178937=CARTESIAN_POINT('Ctrl Pts',(-0.891600644728111,-0.699989765870437,
16.6652353569657));
#178938=CARTESIAN_POINT('Ctrl Pts',(1.36071428571434,-0.699989765870433,
16.6156259819657));
#178939=CARTESIAN_POINT('Ctrl Pts',(3.61302921615678,-0.699989765870427,
16.5660166069657));
#178940=CARTESIAN_POINT('Ctrl Pts',(5.20565637684035,-2.29261692655398,
16.5164072319657));
#178941=CARTESIAN_POINT('Ctrl Pts',(6.79828353752391,-3.88524408723754,
16.4667978569657));
#178942=CARTESIAN_POINT('Ctrl Pts',(6.79828353752392,-6.13755901767999,
16.4171884819657));
#178943=CARTESIAN_POINT('Ctrl Pts',(6.79828353752393,-8.38987394812244,
16.3675791069657));
#178944=CARTESIAN_POINT('Ctrl Pts',(5.20565637684037,-9.982501108806,16.3179697319657));
#178945=CARTESIAN_POINT('Ctrl Pts',(3.61302921615681,-11.5751282694896,
16.2683603569657));
#178946=CARTESIAN_POINT('Ctrl Pts',(1.36071428571436,-11.5751282694896,
16.2187509819657));
#178947=CARTESIAN_POINT('Ctrl Pts',(-0.891600644728086,-11.5751282694896,
16.1691416069657));
#178948=CARTESIAN_POINT('Ctrl Pts',(-2.48422780541165,-9.98250110880602,
16.1195322319657));
#178949=CARTESIAN_POINT('Ctrl Pts',(-4.07685496609522,-8.38987394812247,
16.0699228569657));
#178950=CARTESIAN_POINT('Ctrl Pts',(-4.07685496609522,-6.13755901768002,
16.0203134819657));
#178951=CARTESIAN_POINT('Ctrl Pts',(-4.07685496609523,-3.88524408723757,
15.9707041069657));
#178952=CARTESIAN_POINT('Ctrl Pts',(-2.48422780541167,-2.29261692655401,
15.9210947319657));
#178953=CARTESIAN_POINT('Ctrl Pts',(-0.891600644728114,-0.699989765870437,
15.8714853569657));
#178954=CARTESIAN_POINT('Ctrl Pts',(1.36071428571433,-0.699989765870433,
15.8218759819657));
#178955=CARTESIAN_POINT('Ctrl Pts',(3.61302921615678,-0.699989765870427,
15.7722666069657));
#178956=CARTESIAN_POINT('Ctrl Pts',(5.20565637684035,-2.29261692655398,
15.7226572319657));
#178957=CARTESIAN_POINT('Ctrl Pts',(6.79828353752391,-3.88524408723754,
15.6730478569657));
#178958=CARTESIAN_POINT('Ctrl Pts',(6.79828353752392,-6.13755901767999,
15.6234384819657));
#178959=CARTESIAN_POINT('Ctrl Pts',(6.79828353752392,-8.38987394812244,
15.5738291069657));
#178960=CARTESIAN_POINT('Ctrl Pts',(5.20565637684037,-9.982501108806,15.5242197319657));
#178961=CARTESIAN_POINT('Ctrl Pts',(3.61302921615681,-11.5751282694896,
15.4746103569657));
#178962=CARTESIAN_POINT('Ctrl Pts',(1.36071428571436,-11.5751282694896,
15.4250009819657));
#178963=CARTESIAN_POINT('Ctrl Pts',(-0.891600644728089,-11.5751282694896,
15.3753916069657));
#178964=CARTESIAN_POINT('Ctrl Pts',(-2.48422780541165,-9.98250110880602,
15.3257822319657));
#178965=CARTESIAN_POINT('Ctrl Pts',(-4.07685496609522,-8.38987394812247,
15.2761728569657));
#178966=CARTESIAN_POINT('Ctrl Pts',(-4.07685496609522,-6.13755901768002,
15.2265634819657));
#178967=CARTESIAN_POINT('Ctrl Pts',(-4.07685496609523,-3.88524408723757,
15.1769541069657));
#178968=CARTESIAN_POINT('Ctrl Pts',(-2.48422780541167,-2.29261692655401,
15.1273447319657));
#178969=CARTESIAN_POINT('Ctrl Pts',(-0.891600644728117,-0.699989765870437,
15.0777353569657));
#178970=CARTESIAN_POINT('Ctrl Pts',(1.36071428571433,-0.699989765870433,
15.0281259819657));
#178971=CARTESIAN_POINT('Ctrl Pts',(3.61302921615678,-0.699989765870427,
14.9785166069657));
#178972=CARTESIAN_POINT('Ctrl Pts',(5.20565637684034,-2.29261692655398,
14.9289072319657));
#178973=CARTESIAN_POINT('Ctrl Pts',(6.79828353752391,-3.88524408723754,
14.8792978569657));
#178974=CARTESIAN_POINT('Ctrl Pts',(6.79828353752391,-6.13755901767999,
14.8296884819657));
#178975=CARTESIAN_POINT('Ctrl Pts',(6.79828353752392,-8.38987394812244,
14.7800791069657));
#178976=CARTESIAN_POINT('Ctrl Pts',(5.20565637684036,-9.982501108806,14.7304697319657));
#178977=CARTESIAN_POINT('Ctrl Pts',(3.61302921615681,-11.5751282694896,
14.6808603569657));
#178978=CARTESIAN_POINT('Ctrl Pts',(1.36071428571436,-11.5751282694896,
14.6312509819657));
#178979=CARTESIAN_POINT('Ctrl Pts',(-0.891600644728092,-11.5751282694896,
14.5816416069657));
#178980=CARTESIAN_POINT('Ctrl Pts',(-2.48422780541166,-9.98250110880602,
14.5320322319657));
#178981=CARTESIAN_POINT('Ctrl Pts',(-4.07685496609522,-8.38987394812247,
14.4824228569657));
#178982=CARTESIAN_POINT('Ctrl Pts',(-4.07685496609523,-6.13755901768002,
14.4328134819657));
#178983=CARTESIAN_POINT('Ctrl Pts',(-4.07685496609523,-3.88524408723757,
14.3832041069657));
#178984=CARTESIAN_POINT('Ctrl Pts',(-2.48422780541168,-2.29261692655401,
14.3335947319657));
#178985=CARTESIAN_POINT('Ctrl Pts',(-0.89160064472812,-0.699989765870437,
14.2839853569657));
#178986=CARTESIAN_POINT('Ctrl Pts',(1.36071428571433,-0.699989765870433,
14.2343759819657));
#178987=CARTESIAN_POINT('Ctrl Pts',(3.61302921615678,-0.699989765870427,
14.1847666069657));
#178988=CARTESIAN_POINT('Ctrl Pts',(5.20565637684034,-2.29261692655398,
14.1351572319657));
#178989=CARTESIAN_POINT('Ctrl Pts',(6.79828353752391,-3.88524408723754,
14.0855478569657));
#178990=CARTESIAN_POINT('Ctrl Pts',(6.79828353752391,-6.13755901767999,
14.0359384819657));
#178991=CARTESIAN_POINT('Ctrl Pts',(6.79828353752392,-8.38987394812244,
13.9863291069657));
#178992=CARTESIAN_POINT('Ctrl Pts',(5.20565637684036,-9.982501108806,13.9367197319657));
#178993=CARTESIAN_POINT('Ctrl Pts',(3.61302921615681,-11.5751282694896,
13.8871103569657));
#178994=CARTESIAN_POINT('Ctrl Pts',(1.36071428571436,-11.5751282694896,
13.8375009819657));
#178995=CARTESIAN_POINT('Ctrl Pts',(-0.891600644728095,-11.5751282694896,
13.7878916069657));
#178996=CARTESIAN_POINT('Ctrl Pts',(-2.48422780541166,-9.98250110880602,
13.7382822319657));
#178997=CARTESIAN_POINT('Ctrl Pts',(-4.07685496609522,-8.38987394812247,
13.6886728569657));
#178998=CARTESIAN_POINT('Ctrl Pts',(-4.07685496609523,-6.13755901768002,
13.6390634819657));
#178999=CARTESIAN_POINT('Ctrl Pts',(-4.07685496609524,-3.88524408723757,
13.5894541069657));
#179000=CARTESIAN_POINT('Ctrl Pts',(-2.48422780541168,-2.29261692655401,
13.5398447319657));
#179001=CARTESIAN_POINT('Ctrl Pts',(-0.891600644728122,-0.699989765870437,
13.4902353569657));
#179002=CARTESIAN_POINT('Ctrl Pts',(1.36071428571433,-0.699989765870433,
13.4406259819657));
#179003=CARTESIAN_POINT('Ctrl Pts',(3.61302921615677,-0.699989765870427,
13.3910166069657));
#179004=CARTESIAN_POINT('Ctrl Pts',(5.20565637684034,-2.29261692655398,
13.3414072319657));
#179005=CARTESIAN_POINT('Ctrl Pts',(6.7982835375239,-3.88524408723754,13.2917978569657));
#179006=CARTESIAN_POINT('Ctrl Pts',(6.79828353752391,-6.13755901767999,
13.2421884819657));
#179007=CARTESIAN_POINT('Ctrl Pts',(6.79828353752391,-8.38987394812244,
13.1925791069657));
#179008=CARTESIAN_POINT('Ctrl Pts',(5.20565637684036,-9.982501108806,13.1429697319657));
#179009=CARTESIAN_POINT('Ctrl Pts',(3.6130292161568,-11.5751282694896,13.0933603569657));
#179010=CARTESIAN_POINT('Ctrl Pts',(1.36071428571435,-11.5751282694896,
13.0437509819657));
#179011=CARTESIAN_POINT('Ctrl Pts',(-0.891600644728097,-11.5751282694896,
12.9941416069657));
#179012=CARTESIAN_POINT('Ctrl Pts',(-2.48422780541166,-9.98250110880602,
12.9445322319657));
#179013=CARTESIAN_POINT('Ctrl Pts',(-4.07685496609523,-8.38987394812247,
12.8949228569657));
#179014=CARTESIAN_POINT('Ctrl Pts',(-4.07685496609523,-6.13755901768002,
12.8453134819657));
#179015=CARTESIAN_POINT('Ctrl Pts',(-4.07685496609524,-3.88524408723757,
12.7957041069657));
#179016=CARTESIAN_POINT('Ctrl Pts',(-2.48422780541168,-2.29261692655401,
12.7460947319657));
#179017=CARTESIAN_POINT('Ctrl Pts',(-0.891600644728125,-0.699989765870437,
12.6964853569657));
#179018=CARTESIAN_POINT('Ctrl Pts',(1.36071428571432,-0.699989765870433,
12.6468759819657));
#179019=CARTESIAN_POINT('Ctrl Pts',(3.61302921615677,-0.699989765870427,
12.5972666069657));
#179020=CARTESIAN_POINT('Ctrl Pts',(5.20565637684033,-2.29261692655398,
12.5476572319657));
#179021=CARTESIAN_POINT('Ctrl Pts',(6.7982835375239,-3.88524408723754,12.4980478569657));
#179022=CARTESIAN_POINT('Ctrl Pts',(6.79828353752391,-6.13755901767999,
12.4484384819657));
#179023=CARTESIAN_POINT('Ctrl Pts',(6.79828353752391,-8.38987394812244,
12.3988291069657));
#179024=CARTESIAN_POINT('Ctrl Pts',(5.20565637684036,-9.982501108806,12.3492197319657));
#179025=CARTESIAN_POINT('Ctrl Pts',(3.6130292161568,-11.5751282694896,12.2996103569657));
#179026=CARTESIAN_POINT('Ctrl Pts',(1.36071428571435,-11.5751282694896,
12.2500009819657));
#179027=CARTESIAN_POINT('Ctrl Pts',(-0.8916006447281,-11.5751282694896,
12.2003916069657));
#179028=CARTESIAN_POINT('Ctrl Pts',(-2.48422780541166,-9.98250110880602,
12.1507822319657));
#179029=CARTESIAN_POINT('Ctrl Pts',(-4.07685496609523,-8.38987394812247,
12.1011728569657));
#179030=CARTESIAN_POINT('Ctrl Pts',(-4.07685496609524,-6.13755901768002,
12.0515634819657));
#179031=CARTESIAN_POINT('Ctrl Pts',(-4.07685496609524,-3.88524408723757,
12.0019541069657));
#179032=CARTESIAN_POINT('Ctrl Pts',(-2.48422780541168,-2.29261692655401,
11.9523447319657));
#179033=CARTESIAN_POINT('Ctrl Pts',(-0.891600644728128,-0.699989765870437,
11.9027353569657));
#179034=CARTESIAN_POINT('Ctrl Pts',(1.36071428571432,-0.699989765870433,
11.8531259819657));
#179035=CARTESIAN_POINT('Ctrl Pts',(3.61302921615677,-0.699989765870427,
11.8035166069657));
#179036=CARTESIAN_POINT('Ctrl Pts',(5.20565637684033,-2.29261692655398,
11.7539072319657));
#179037=CARTESIAN_POINT('Ctrl Pts',(6.7982835375239,-3.88524408723754,11.7042978569657));
#179038=CARTESIAN_POINT('Ctrl Pts',(6.79828353752391,-6.13755901767999,
11.6546884819657));
#179039=CARTESIAN_POINT('Ctrl Pts',(6.79828353752391,-8.38987394812244,
11.6050791069657));
#179040=CARTESIAN_POINT('Ctrl Pts',(5.20565637684035,-9.982501108806,11.5554697319657));
#179041=CARTESIAN_POINT('Ctrl Pts',(3.6130292161568,-11.5751282694896,11.5058603569657));
#179042=CARTESIAN_POINT('Ctrl Pts',(1.36071428571435,-11.5751282694896,
11.4562509819657));
#179043=CARTESIAN_POINT('Ctrl Pts',(-0.891600644728103,-11.5751282694896,
11.4066416069657));
#179044=CARTESIAN_POINT('Ctrl Pts',(-2.48422780541167,-9.98250110880602,
11.3570322319657));
#179045=CARTESIAN_POINT('Ctrl Pts',(-4.07685496609523,-8.38987394812247,
11.3074228569657));
#179046=CARTESIAN_POINT('Ctrl Pts',(-4.07685496609524,-6.13755901768002,
11.2578134819657));
#179047=CARTESIAN_POINT('Ctrl Pts',(-4.07685496609524,-3.88524408723757,
11.2082041069657));
#179048=CARTESIAN_POINT('Ctrl Pts',(-2.48422780541169,-2.29261692655401,
11.1585947319657));
#179049=CARTESIAN_POINT('Ctrl Pts',(-0.89160064472813,-0.699989765870437,
11.1089853569657));
#179050=CARTESIAN_POINT('Ctrl Pts',(1.36071428571432,-0.699989765870433,
11.0593759819657));
#179051=CARTESIAN_POINT('Ctrl Pts',(3.61302921615676,-0.699989765870427,
11.0097666069657));
#179052=CARTESIAN_POINT('Ctrl Pts',(5.20565637684033,-2.29261692655398,
10.9601572319657));
#179053=CARTESIAN_POINT('Ctrl Pts',(6.79828353752389,-3.88524408723754,
10.9105478569657));
#179054=CARTESIAN_POINT('Ctrl Pts',(6.7982835375239,-6.13755901767999,10.8609384819657));
#179055=CARTESIAN_POINT('Ctrl Pts',(6.79828353752391,-8.38987394812244,
10.8113291069657));
#179056=CARTESIAN_POINT('Ctrl Pts',(5.20565637684035,-9.982501108806,10.7617197319657));
#179057=CARTESIAN_POINT('Ctrl Pts',(3.61302921615679,-11.5751282694896,
10.7121103569657));
#179058=CARTESIAN_POINT('Ctrl Pts',(1.36071428571434,-11.5751282694896,
10.6625009819657));
#179059=CARTESIAN_POINT('Ctrl Pts',(-0.891600644728105,-11.5751282694896,
10.6128916069657));
#179060=CARTESIAN_POINT('Ctrl Pts',(-2.48422780541167,-9.98250110880602,
10.5632822319657));
#179061=CARTESIAN_POINT('Ctrl Pts',(-4.07685496609523,-8.38987394812247,
10.5136728569657));
#179062=CARTESIAN_POINT('Ctrl Pts',(-4.07685496609524,-6.13755901768002,
10.4640634819657));
#179063=CARTESIAN_POINT('Ctrl Pts',(-4.07685496609525,-3.88524408723757,
10.4144541069657));
#179064=CARTESIAN_POINT('Ctrl Pts',(-2.48422780541169,-2.29261692655401,
10.3648447319657));
#179065=CARTESIAN_POINT('Ctrl Pts',(-0.891600644728133,-0.699989765870437,
10.3152353569657));
#179066=CARTESIAN_POINT('Ctrl Pts',(1.36071428571431,-0.699989765870433,
10.2656259819657));
#179067=CARTESIAN_POINT('Ctrl Pts',(3.61302921615676,-0.699989765870427,
10.2160166069657));
#179068=CARTESIAN_POINT('Ctrl Pts',(5.20565637684033,-2.29261692655398,
10.1664072319657));
#179069=CARTESIAN_POINT('Ctrl Pts',(6.79828353752389,-3.88524408723754,
10.1167978569657));
#179070=CARTESIAN_POINT('Ctrl Pts',(6.7982835375239,-6.13755901767999,10.0671884819657));
#179071=CARTESIAN_POINT('Ctrl Pts',(6.7982835375239,-8.38987394812244,10.0175791069657));
#179072=CARTESIAN_POINT('Ctrl Pts',(5.20565637684035,-9.982501108806,9.9679697319657));
#179073=CARTESIAN_POINT('Ctrl Pts',(3.61302921615679,-11.5751282694896,
9.91836035696571));
#179074=CARTESIAN_POINT('Ctrl Pts',(1.36071428571434,-11.5751282694896,
9.86875098196571));
#179075=CARTESIAN_POINT('Ctrl Pts',(-0.891600644728108,-11.5751282694896,
9.81914160696572));
#179076=CARTESIAN_POINT('Ctrl Pts',(-2.48422780541167,-9.98250110880602,
9.76953223196573));
#179077=CARTESIAN_POINT('Ctrl Pts',(-4.07685496609524,-8.38987394812247,
9.71992285696573));
#179078=CARTESIAN_POINT('Ctrl Pts',(-4.07685496609524,-6.13755901768002,
9.67031348196573));
#179079=CARTESIAN_POINT('Ctrl Pts',(-4.07685496609525,-3.88524408723757,
9.62070410696574));
#179080=CARTESIAN_POINT('Ctrl Pts',(-2.48422780541169,-2.29261692655401,
9.57109473196573));
#179081=CARTESIAN_POINT('Ctrl Pts',(-0.891600644728136,-0.699989765870437,
9.52148535696572));
#179082=CARTESIAN_POINT('Ctrl Pts',(1.36071428571431,-0.699989765870433,
9.47187598196571));
#179083=CARTESIAN_POINT('Ctrl Pts',(3.61302921615676,-0.699989765870427,
9.42226660696571));
#179084=CARTESIAN_POINT('Ctrl Pts',(5.20565637684032,-2.29261692655398,
9.3726572319657));
#179085=CARTESIAN_POINT('Ctrl Pts',(6.79828353752389,-3.88524408723754,
9.3230478569657));
#179086=CARTESIAN_POINT('Ctrl Pts',(6.7982835375239,-6.13755901767999,9.2734384819657));
#179087=CARTESIAN_POINT('Ctrl Pts',(6.7982835375239,-8.38987394812244,9.2238291069657));
#179088=CARTESIAN_POINT('Ctrl Pts',(5.20565637684034,-9.982501108806,9.1742197319657));
#179089=CARTESIAN_POINT('Ctrl Pts',(3.61302921615679,-11.5751282694896,
9.12461035696571));
#179090=CARTESIAN_POINT('Ctrl Pts',(1.36071428571434,-11.5751282694896,
9.07500098196571));
#179091=CARTESIAN_POINT('Ctrl Pts',(-0.891600644728111,-11.5751282694896,
9.02539160696572));
#179092=CARTESIAN_POINT('Ctrl Pts',(-2.48422780541167,-9.98250110880602,
8.97578223196573));
#179093=CARTESIAN_POINT('Ctrl Pts',(-4.07685496609524,-8.38987394812247,
8.92617285696573));
#179094=CARTESIAN_POINT('Ctrl Pts',(-4.07685496609525,-6.13755901768002,
8.87656348196573));
#179095=CARTESIAN_POINT('Ctrl Pts',(-4.07685496609525,-3.88524408723757,
8.82695410696573));
#179096=CARTESIAN_POINT('Ctrl Pts',(-2.4842278054117,-2.29261692655401,
8.77734473196573));
#179097=CARTESIAN_POINT('Ctrl Pts',(-0.891600644728139,-0.699989765870437,
8.72773535696572));
#179098=CARTESIAN_POINT('Ctrl Pts',(1.36071428571431,-0.699989765870433,
8.67812598196571));
#179099=CARTESIAN_POINT('Ctrl Pts',(3.61302921615676,-0.699989765870427,
8.6285166069657));
#179100=CARTESIAN_POINT('Ctrl Pts',(5.20565637684032,-2.29261692655398,
8.5789072319657));
#179101=CARTESIAN_POINT('Ctrl Pts',(6.79828353752389,-3.88524408723754,
8.52929785696569));
#179102=CARTESIAN_POINT('Ctrl Pts',(6.79828353752389,-6.13755901767999,
8.47968848196569));
#179103=CARTESIAN_POINT('Ctrl Pts',(6.7982835375239,-8.38987394812244,8.4300791069657));
#179104=CARTESIAN_POINT('Ctrl Pts',(5.20565637684034,-9.982501108806,8.3804697319657));
#179105=CARTESIAN_POINT('Ctrl Pts',(3.61302921615679,-11.5751282694896,
8.33086035696571));
#179106=CARTESIAN_POINT('Ctrl Pts',(1.36071428571434,-11.5751282694896,
8.28125098196572));
#179107=CARTESIAN_POINT('Ctrl Pts',(-0.891600644728114,-11.5751282694896,
8.23164160696572));
#179108=CARTESIAN_POINT('Ctrl Pts',(-2.48422780541168,-9.98250110880602,
8.18203223196573));
#179109=CARTESIAN_POINT('Ctrl Pts',(-4.07685496609524,-8.38987394812247,
8.13242285696573));
#179110=CARTESIAN_POINT('Ctrl Pts',(-4.07685496609525,-6.13755901768002,
8.08281348196573));
#179111=CARTESIAN_POINT('Ctrl Pts',(-4.07685496609526,-3.88524408723757,
8.03320410696573));
#179112=CARTESIAN_POINT('Ctrl Pts',(-2.4842278054117,-2.29261692655401,
7.98359473196573));
#179113=CARTESIAN_POINT('Ctrl Pts',(-0.891600644728142,-0.699989765870437,
7.93398535696572));
#179114=CARTESIAN_POINT('Ctrl Pts',(1.36071428571431,-0.699989765870433,
7.88437598196571));
#179115=CARTESIAN_POINT('Ctrl Pts',(3.61302921615675,-0.699989765870427,
7.83476660696571));
#179116=CARTESIAN_POINT('Ctrl Pts',(5.20565637684032,-2.29261692655398,
7.7851572319657));
#179117=CARTESIAN_POINT('Ctrl Pts',(6.79828353752388,-3.88524408723754,
7.7355478569657));
#179118=CARTESIAN_POINT('Ctrl Pts',(6.79828353752389,-6.13755901767999,
7.68593848196569));
#179119=CARTESIAN_POINT('Ctrl Pts',(6.7982835375239,-8.38987394812244,7.63632910696569));
#179120=CARTESIAN_POINT('Ctrl Pts',(5.20565637684034,-9.982501108806,7.5867197319657));
#179121=CARTESIAN_POINT('Ctrl Pts',(3.61302921615678,-11.5751282694896,
7.53711035696571));
#179122=CARTESIAN_POINT('Ctrl Pts',(1.36071428571433,-11.5751282694896,
7.48750098196571));
#179123=CARTESIAN_POINT('Ctrl Pts',(-0.891600644728117,-11.5751282694896,
7.43789160696572));
#179124=CARTESIAN_POINT('Ctrl Pts',(-2.48422780541168,-9.98250110880602,
7.38828223196573));
#179125=CARTESIAN_POINT('Ctrl Pts',(-4.07685496609524,-8.38987394812247,
7.33867285696573));
#179126=CARTESIAN_POINT('Ctrl Pts',(-4.07685496609525,-6.13755901768002,
7.28906348196573));
#179127=CARTESIAN_POINT('Ctrl Pts',(-4.07685496609526,-3.88524408723757,
7.23945410696573));
#179128=CARTESIAN_POINT('Ctrl Pts',(-2.4842278054117,-2.29261692655401,
7.18984473196573));
#179129=CARTESIAN_POINT('Ctrl Pts',(-0.891600644728144,-0.699989765870437,
7.14023535696572));
#179130=CARTESIAN_POINT('Ctrl Pts',(1.3607142857143,-0.699989765870433,
7.09062598196571));
#179131=CARTESIAN_POINT('Ctrl Pts',(3.61302921615675,-0.699989765870427,
7.04101660696571));
#179132=CARTESIAN_POINT('Ctrl Pts',(5.20565637684031,-2.29261692655398,
6.9914072319657));
#179133=CARTESIAN_POINT('Ctrl Pts',(6.79828353752388,-3.88524408723754,
6.94179785696569));
#179134=CARTESIAN_POINT('Ctrl Pts',(6.79828353752389,-6.13755901767999,
6.89218848196569));
#179135=CARTESIAN_POINT('Ctrl Pts',(6.79828353752389,-8.38987394812244,
6.84257910696569));
#179136=CARTESIAN_POINT('Ctrl Pts',(5.20565637684034,-9.982501108806,6.7929697319657));
#179137=CARTESIAN_POINT('Ctrl Pts',(3.61302921615678,-11.5751282694896,
6.74336035696571));
#179138=CARTESIAN_POINT('Ctrl Pts',(1.36071428571433,-11.5751282694896,
6.69375098196571));
#179139=CARTESIAN_POINT('Ctrl Pts',(-0.89160064472812,-11.5751282694896,
6.64414160696572));
#179140=CARTESIAN_POINT('Ctrl Pts',(-2.48422780541168,-9.98250110880602,
6.59453223196573));
#179141=CARTESIAN_POINT('Ctrl Pts',(-4.07685496609525,-8.38987394812247,
6.54492285696573));
#179142=CARTESIAN_POINT('Ctrl Pts',(-4.07685496609525,-6.13755901768002,
6.49531348196573));
#179143=CARTESIAN_POINT('Ctrl Pts',(-4.07685496609526,-3.88524408723757,
6.44570410696573));
#179144=CARTESIAN_POINT('Ctrl Pts',(-2.4842278054117,-2.29261692655401,
6.39609473196573));
#179145=CARTESIAN_POINT('Ctrl Pts',(-0.891600644728147,-0.699989765870437,
6.34648535696572));
#179146=CARTESIAN_POINT('Ctrl Pts',(1.3607142857143,-0.699989765870433,
6.29687598196571));
#179147=CARTESIAN_POINT('Ctrl Pts',(3.61302921615675,-0.699989765870427,
6.2472666069657));
#179148=CARTESIAN_POINT('Ctrl Pts',(5.20565637684031,-2.29261692655398,
6.1976572319657));
#179149=CARTESIAN_POINT('Ctrl Pts',(6.79828353752388,-3.88524408723754,
6.14804785696569));
#179150=CARTESIAN_POINT('Ctrl Pts',(6.79828353752388,-6.13755901767999,
6.09843848196569));
#179151=CARTESIAN_POINT('Ctrl Pts',(6.79828353752389,-8.38987394812244,
6.0488291069657));
#179152=CARTESIAN_POINT('Ctrl Pts',(5.20565637684033,-9.982501108806,5.9992197319657));
#179153=CARTESIAN_POINT('Ctrl Pts',(3.61302921615678,-11.5751282694896,
5.9496103569657));
#179154=CARTESIAN_POINT('Ctrl Pts',(1.36071428571433,-11.5751282694896,
5.90000098196571));
#179155=CARTESIAN_POINT('Ctrl Pts',(-0.792169748067518,-11.5751282694896,
5.85258166687801));
#179156=CARTESIAN_POINT('Ctrl Pts',(-2.36155557288302,-10.1013786992501,
5.80456877776761));
#179157=CARTESIAN_POINT('Ctrl Pts',(2.32591428571432,-0.786339686702723,
14.2123287265442));
#179158=CARTESIAN_POINT('Ctrl Pts',(2.32591428571432,-0.736608476556579,
14.1842780017558));
#179159=CARTESIAN_POINT('Ctrl Pts',(2.32591428571432,-0.686884992853218,
14.1562135749927));
#179160=CARTESIAN_POINT('Ctrl Pts',(2.32591428571432,-0.637168644611798,
14.1281365177877));
#179161=CARTESIAN_POINT('Ctrl Pts',(2.32591428571431,-0.587452296636249,
14.1000594607329));
#179162=CARTESIAN_POINT('Ctrl Pts',(2.32591428571462,-0.537743081404181,
14.0719697704583));
#179163=CARTESIAN_POINT('Ctrl Pts',(2.32591428571462,-0.488040466409086,
14.0438684101436));
#179164=CARTESIAN_POINT('Ctrl Pts',(2.32591428571462,-0.41307940238348,
14.0014861759299));
#179165=CARTESIAN_POINT('Ctrl Pts',(2.32591428571433,-0.338133333565078,
13.9590774111759));
#179166=CARTESIAN_POINT('Ctrl Pts',(2.32591428571432,-0.263200650536821,
13.9166450189385));
#179167=CARTESIAN_POINT('Ctrl Pts',(0.395514285714315,-0.263200650536827,
13.1630444449928));
#179168=CARTESIAN_POINT('Ctrl Pts',(0.395514285714301,-0.312737737217461,
13.191436578636));
#179169=CARTESIAN_POINT('Ctrl Pts',(0.395514285714294,-0.362277026585003,
13.2198248695488));
#179170=CARTESIAN_POINT('Ctrl Pts',(0.395514285714295,-0.461360350763036,
13.276593168053));
#179171=CARTESIAN_POINT('Ctrl Pts',(0.39551428571429,-0.510904385770623,
13.3049731761123));
#179172=CARTESIAN_POINT('Ctrl Pts',(0.39551428571429,-0.560450981668822,
13.3333487121934));
#179173=CARTESIAN_POINT('Ctrl Pts',(0.39551428571429,-0.635741057557904,
13.3764676434985));
#179174=CARTESIAN_POINT('Ctrl Pts',(0.395514285714126,-0.711037042002777,
13.4195762599356));
#179175=CARTESIAN_POINT('Ctrl Pts',(0.395514285714306,-0.786339686702733,
13.4626732373872));
#179176=CARTESIAN_POINT('Ctrl Pts',(1.36071428571437,-12.1336469966959,
17.4837900444657));
#179177=CARTESIAN_POINT('Ctrl Pts',(-1.12294667637629,-12.1336469966959,
17.4341806694657));
#179178=CARTESIAN_POINT('Ctrl Pts',(-2.87916018483889,-10.3774334882333,
17.3845712944657));
#179179=CARTESIAN_POINT('Ctrl Pts',(-4.6353736933015,-8.62121997977068,
17.3349619194657));
#179180=CARTESIAN_POINT('Ctrl Pts',(-4.63537369330151,-6.13755901768002,
17.2853525444657));
#179181=CARTESIAN_POINT('Ctrl Pts',(-4.63537369330152,-3.65389805558936,
17.2357431694657));
#179182=CARTESIAN_POINT('Ctrl Pts',(-2.87916018483892,-1.89768454712676,
17.1861337944657));
#179183=CARTESIAN_POINT('Ctrl Pts',(-1.12294667637632,-0.141471038664144,
17.1365244194657));
#179184=CARTESIAN_POINT('Ctrl Pts',(1.36071428571434,-0.141471038664139,
17.0869150444657));
#179185=CARTESIAN_POINT('Ctrl Pts',(3.84437524780499,-0.141471038664133,
17.0373056694657));
#179186=CARTESIAN_POINT('Ctrl Pts',(5.6005887562676,-1.89768454712673,16.9876962944657));
#179187=CARTESIAN_POINT('Ctrl Pts',(7.35680226473021,-3.65389805558933,
16.9380869194657));
#179188=CARTESIAN_POINT('Ctrl Pts',(7.35680226473022,-6.13755901767999,
16.8884775444657));
#179189=CARTESIAN_POINT('Ctrl Pts',(7.35680226473022,-8.62121997977064,
16.8388681694657));
#179190=CARTESIAN_POINT('Ctrl Pts',(5.60058875626762,-10.3774334882333,
16.7892587944657));
#179191=CARTESIAN_POINT('Ctrl Pts',(3.84437524780502,-12.1336469966959,
16.7396494194657));
#179192=CARTESIAN_POINT('Ctrl Pts',(1.36071428571437,-12.1336469966959,
16.6900400444657));
#179193=CARTESIAN_POINT('Ctrl Pts',(-1.12294667637629,-12.1336469966959,
16.6404306694657));
#179194=CARTESIAN_POINT('Ctrl Pts',(-2.8791601848389,-10.3774334882333,
16.5908212944657));
#179195=CARTESIAN_POINT('Ctrl Pts',(-4.6353736933015,-8.62121997977068,
16.5412119194657));
#179196=CARTESIAN_POINT('Ctrl Pts',(-4.63537369330151,-6.13755901768002,
16.4916025444657));
#179197=CARTESIAN_POINT('Ctrl Pts',(-4.63537369330152,-3.65389805558936,
16.4419931694657));
#179198=CARTESIAN_POINT('Ctrl Pts',(-2.87916018483892,-1.89768454712676,
16.3923837944657));
#179199=CARTESIAN_POINT('Ctrl Pts',(-1.12294667637632,-0.141471038664144,
16.3427744194657));
#179200=CARTESIAN_POINT('Ctrl Pts',(1.36071428571433,-0.141471038664139,
16.2931650444657));
#179201=CARTESIAN_POINT('Ctrl Pts',(3.84437524780499,-0.141471038664133,
16.2435556694657));
#179202=CARTESIAN_POINT('Ctrl Pts',(5.6005887562676,-1.89768454712673,16.1939462944657));
#179203=CARTESIAN_POINT('Ctrl Pts',(7.35680226473021,-3.65389805558933,
16.1443369194657));
#179204=CARTESIAN_POINT('Ctrl Pts',(7.35680226473021,-6.13755901767999,
16.0947275444657));
#179205=CARTESIAN_POINT('Ctrl Pts',(7.35680226473022,-8.62121997977064,
16.0451181694657));
#179206=CARTESIAN_POINT('Ctrl Pts',(5.60058875626762,-10.3774334882333,
15.9955087944657));
#179207=CARTESIAN_POINT('Ctrl Pts',(3.84437524780502,-12.1336469966959,
15.9458994194657));
#179208=CARTESIAN_POINT('Ctrl Pts',(1.36071428571436,-12.1336469966959,
15.8962900444657));
#179209=CARTESIAN_POINT('Ctrl Pts',(-1.12294667637629,-12.1336469966959,
15.8466806694657));
#179210=CARTESIAN_POINT('Ctrl Pts',(-2.8791601848389,-10.3774334882333,
15.7970712944657));
#179211=CARTESIAN_POINT('Ctrl Pts',(-4.63537369330151,-8.62121997977068,
15.7474619194657));
#179212=CARTESIAN_POINT('Ctrl Pts',(-4.63537369330152,-6.13755901768002,
15.6978525444657));
#179213=CARTESIAN_POINT('Ctrl Pts',(-4.63537369330152,-3.65389805558936,
15.6482431694657));
#179214=CARTESIAN_POINT('Ctrl Pts',(-2.87916018483892,-1.89768454712676,
15.5986337944657));
#179215=CARTESIAN_POINT('Ctrl Pts',(-1.12294667637632,-0.141471038664144,
15.5490244194657));
#179216=CARTESIAN_POINT('Ctrl Pts',(1.36071428571433,-0.141471038664139,
15.4994150444657));
#179217=CARTESIAN_POINT('Ctrl Pts',(3.84437524780498,-0.141471038664133,
15.4498056694657));
#179218=CARTESIAN_POINT('Ctrl Pts',(5.60058875626759,-1.89768454712673,
15.4001962944657));
#179219=CARTESIAN_POINT('Ctrl Pts',(7.3568022647302,-3.65389805558933,15.3505869194657));
#179220=CARTESIAN_POINT('Ctrl Pts',(7.35680226473021,-6.13755901767999,
15.3009775444657));
#179221=CARTESIAN_POINT('Ctrl Pts',(7.35680226473022,-8.62121997977064,
15.2513681694657));
#179222=CARTESIAN_POINT('Ctrl Pts',(5.60058875626762,-10.3774334882333,
15.2017587944657));
#179223=CARTESIAN_POINT('Ctrl Pts',(3.84437524780502,-12.1336469966959,
15.1521494194657));
#179224=CARTESIAN_POINT('Ctrl Pts',(1.36071428571436,-12.1336469966959,
15.1025400444657));
#179225=CARTESIAN_POINT('Ctrl Pts',(-1.12294667637629,-12.1336469966959,
15.0529306694657));
#179226=CARTESIAN_POINT('Ctrl Pts',(-2.8791601848389,-10.3774334882333,
15.0033212944657));
#179227=CARTESIAN_POINT('Ctrl Pts',(-4.63537369330151,-8.62121997977068,
14.9537119194657));
#179228=CARTESIAN_POINT('Ctrl Pts',(-4.63537369330152,-6.13755901768002,
14.9041025444657));
#179229=CARTESIAN_POINT('Ctrl Pts',(-4.63537369330153,-3.65389805558936,
14.8544931694657));
#179230=CARTESIAN_POINT('Ctrl Pts',(-2.87916018483893,-1.89768454712676,
14.8048837944657));
#179231=CARTESIAN_POINT('Ctrl Pts',(-1.12294667637632,-0.141471038664144,
14.7552744194657));
#179232=CARTESIAN_POINT('Ctrl Pts',(1.36071428571433,-0.141471038664139,
14.7056650444657));
#179233=CARTESIAN_POINT('Ctrl Pts',(3.84437524780498,-0.141471038664133,
14.6560556694657));
#179234=CARTESIAN_POINT('Ctrl Pts',(5.60058875626759,-1.89768454712673,
14.6064462944657));
#179235=CARTESIAN_POINT('Ctrl Pts',(7.3568022647302,-3.65389805558933,14.5568369194657));
#179236=CARTESIAN_POINT('Ctrl Pts',(7.35680226473021,-6.13755901767999,
14.5072275444657));
#179237=CARTESIAN_POINT('Ctrl Pts',(7.35680226473021,-8.62121997977064,
14.4576181694657));
#179238=CARTESIAN_POINT('Ctrl Pts',(5.60058875626761,-10.3774334882333,
14.4080087944657));
#179239=CARTESIAN_POINT('Ctrl Pts',(3.84437524780501,-12.1336469966959,
14.3583994194657));
#179240=CARTESIAN_POINT('Ctrl Pts',(1.36071428571436,-12.1336469966959,
14.3087900444657));
#179241=CARTESIAN_POINT('Ctrl Pts',(-1.1229466763763,-12.1336469966959,
14.2591806694657));
#179242=CARTESIAN_POINT('Ctrl Pts',(-2.8791601848389,-10.3774334882333,
14.2095712944657));
#179243=CARTESIAN_POINT('Ctrl Pts',(-4.63537369330151,-8.62121997977068,
14.1599619194657));
#179244=CARTESIAN_POINT('Ctrl Pts',(-4.63537369330152,-6.13755901768002,
14.1103525444657));
#179245=CARTESIAN_POINT('Ctrl Pts',(-4.63537369330153,-3.65389805558936,
14.0607431694657));
#179246=CARTESIAN_POINT('Ctrl Pts',(-2.87916018483893,-1.89768454712676,
14.0111337944657));
#179247=CARTESIAN_POINT('Ctrl Pts',(-1.12294667637633,-0.141471038664144,
13.9615244194657));
#179248=CARTESIAN_POINT('Ctrl Pts',(1.36071428571432,-0.141471038664139,
13.9119150444657));
#179249=CARTESIAN_POINT('Ctrl Pts',(3.84437524780498,-0.141471038664133,
13.8623056694657));
#179250=CARTESIAN_POINT('Ctrl Pts',(5.60058875626759,-1.89768454712673,
13.8126962944657));
#179251=CARTESIAN_POINT('Ctrl Pts',(7.3568022647302,-3.65389805558933,13.7630869194657));
#179252=CARTESIAN_POINT('Ctrl Pts',(7.35680226473021,-6.13755901767999,
13.7134775444657));
#179253=CARTESIAN_POINT('Ctrl Pts',(7.35680226473021,-8.62121997977064,
13.6638681694657));
#179254=CARTESIAN_POINT('Ctrl Pts',(5.60058875626761,-10.3774334882333,
13.6142587944657));
#179255=CARTESIAN_POINT('Ctrl Pts',(3.84437524780501,-12.1336469966959,
13.5646494194657));
#179256=CARTESIAN_POINT('Ctrl Pts',(1.36071428571436,-12.1336469966959,
13.5150400444657));
#179257=CARTESIAN_POINT('Ctrl Pts',(-1.1229466763763,-12.1336469966959,
13.4654306694657));
#179258=CARTESIAN_POINT('Ctrl Pts',(-2.87916018483891,-10.3774334882333,
13.4158212944657));
#179259=CARTESIAN_POINT('Ctrl Pts',(-4.63537369330152,-8.62121997977068,
13.3662119194657));
#179260=CARTESIAN_POINT('Ctrl Pts',(-4.63537369330153,-6.13755901768002,
13.3166025444657));
#179261=CARTESIAN_POINT('Ctrl Pts',(-4.63537369330153,-3.65389805558936,
13.2669931694657));
#179262=CARTESIAN_POINT('Ctrl Pts',(-2.87916018483893,-1.89768454712676,
13.2173837944657));
#179263=CARTESIAN_POINT('Ctrl Pts',(-1.12294667637633,-0.141471038664144,
13.1677744194657));
#179264=CARTESIAN_POINT('Ctrl Pts',(1.36071428571432,-0.141471038664139,
13.1181650444657));
#179265=CARTESIAN_POINT('Ctrl Pts',(3.84437524780497,-0.141471038664133,
13.0685556694657));
#179266=CARTESIAN_POINT('Ctrl Pts',(5.60058875626759,-1.89768454712673,
13.0189462944657));
#179267=CARTESIAN_POINT('Ctrl Pts',(7.3568022647302,-3.65389805558933,12.9693369194657));
#179268=CARTESIAN_POINT('Ctrl Pts',(7.3568022647302,-6.13755901767999,12.9197275444657));
#179269=CARTESIAN_POINT('Ctrl Pts',(7.35680226473021,-8.62121997977064,
12.8701181694657));
#179270=CARTESIAN_POINT('Ctrl Pts',(5.60058875626761,-10.3774334882333,
12.8205087944657));
#179271=CARTESIAN_POINT('Ctrl Pts',(3.84437524780501,-12.1336469966959,
12.7708994194657));
#179272=CARTESIAN_POINT('Ctrl Pts',(1.36071428571435,-12.1336469966959,
12.7212900444657));
#179273=CARTESIAN_POINT('Ctrl Pts',(-1.1229466763763,-12.1336469966959,
12.6716806694657));
#179274=CARTESIAN_POINT('Ctrl Pts',(-2.87916018483891,-10.3774334882333,
12.6220712944657));
#179275=CARTESIAN_POINT('Ctrl Pts',(-4.63537369330152,-8.62121997977068,
12.5724619194657));
#179276=CARTESIAN_POINT('Ctrl Pts',(-4.63537369330153,-6.13755901768002,
12.5228525444657));
#179277=CARTESIAN_POINT('Ctrl Pts',(-4.63537369330153,-3.65389805558936,
12.4732431694657));
#179278=CARTESIAN_POINT('Ctrl Pts',(-2.87916018483893,-1.89768454712676,
12.4236337944657));
#179279=CARTESIAN_POINT('Ctrl Pts',(-1.12294667637633,-0.141471038664144,
12.3740244194657));
#179280=CARTESIAN_POINT('Ctrl Pts',(1.36071428571432,-0.141471038664139,
12.3244150444657));
#179281=CARTESIAN_POINT('Ctrl Pts',(3.84437524780497,-0.141471038664133,
12.2748056694657));
#179282=CARTESIAN_POINT('Ctrl Pts',(5.60058875626758,-1.89768454712673,
12.2251962944657));
#179283=CARTESIAN_POINT('Ctrl Pts',(7.35680226473019,-3.65389805558933,
12.1755869194657));
#179284=CARTESIAN_POINT('Ctrl Pts',(7.3568022647302,-6.13755901767999,12.1259775444657));
#179285=CARTESIAN_POINT('Ctrl Pts',(7.35680226473021,-8.62121997977064,
12.0763681694657));
#179286=CARTESIAN_POINT('Ctrl Pts',(5.60058875626761,-10.3774334882333,
12.0267587944657));
#179287=CARTESIAN_POINT('Ctrl Pts',(3.844375247805,-12.1336469966959,11.9771494194657));
#179288=CARTESIAN_POINT('Ctrl Pts',(1.36071428571435,-12.1336469966959,
11.9275400444657));
#179289=CARTESIAN_POINT('Ctrl Pts',(-1.12294667637631,-12.1336469966959,
11.8779306694657));
#179290=CARTESIAN_POINT('Ctrl Pts',(-2.87916018483891,-10.3774334882333,
11.8283212944657));
#179291=CARTESIAN_POINT('Ctrl Pts',(-4.63537369330152,-8.62121997977068,
11.7787119194657));
#179292=CARTESIAN_POINT('Ctrl Pts',(-4.63537369330153,-6.13755901768002,
11.7291025444657));
#179293=CARTESIAN_POINT('Ctrl Pts',(-4.63537369330154,-3.65389805558936,
11.6794931694657));
#179294=CARTESIAN_POINT('Ctrl Pts',(-2.87916018483894,-1.89768454712676,
11.6298837944657));
#179295=CARTESIAN_POINT('Ctrl Pts',(-1.12294667637634,-0.141471038664144,
11.5802744194657));
#179296=CARTESIAN_POINT('Ctrl Pts',(1.36071428571432,-0.141471038664139,
11.5306650444657));
#179297=CARTESIAN_POINT('Ctrl Pts',(3.84437524780497,-0.141471038664133,
11.4810556694657));
#179298=CARTESIAN_POINT('Ctrl Pts',(5.60058875626758,-1.89768454712673,
11.4314462944657));
#179299=CARTESIAN_POINT('Ctrl Pts',(7.35680226473019,-3.65389805558933,
11.3818369194657));
#179300=CARTESIAN_POINT('Ctrl Pts',(7.3568022647302,-6.13755901767999,11.3322275444657));
#179301=CARTESIAN_POINT('Ctrl Pts',(7.3568022647302,-8.62121997977064,11.2826181694657));
#179302=CARTESIAN_POINT('Ctrl Pts',(5.6005887562676,-10.3774334882333,11.2330087944657));
#179303=CARTESIAN_POINT('Ctrl Pts',(3.844375247805,-12.1336469966959,11.1833994194657));
#179304=CARTESIAN_POINT('Ctrl Pts',(1.36071428571435,-12.1336469966959,
11.1337900444657));
#179305=CARTESIAN_POINT('Ctrl Pts',(-1.12294667637631,-12.1336469966959,
11.0841806694657));
#179306=CARTESIAN_POINT('Ctrl Pts',(-2.87916018483892,-10.3774334882333,
11.0345712944657));
#179307=CARTESIAN_POINT('Ctrl Pts',(-4.63537369330153,-8.62121997977068,
10.9849619194657));
#179308=CARTESIAN_POINT('Ctrl Pts',(-4.63537369330153,-6.13755901768002,
10.9353525444657));
#179309=CARTESIAN_POINT('Ctrl Pts',(-4.63537369330154,-3.65389805558936,
10.8857431694657));
#179310=CARTESIAN_POINT('Ctrl Pts',(-2.87916018483894,-1.89768454712676,
10.8361337944657));
#179311=CARTESIAN_POINT('Ctrl Pts',(-1.12294667637634,-0.141471038664144,
10.7865244194657));
#179312=CARTESIAN_POINT('Ctrl Pts',(1.36071428571431,-0.141471038664139,
10.7369150444657));
#179313=CARTESIAN_POINT('Ctrl Pts',(3.84437524780497,-0.141471038664133,
10.6873056694657));
#179314=CARTESIAN_POINT('Ctrl Pts',(5.60058875626758,-1.89768454712673,
10.6376962944657));
#179315=CARTESIAN_POINT('Ctrl Pts',(7.35680226473019,-3.65389805558933,
10.5880869194657));
#179316=CARTESIAN_POINT('Ctrl Pts',(7.35680226473019,-6.13755901767999,
10.5384775444657));
#179317=CARTESIAN_POINT('Ctrl Pts',(7.3568022647302,-8.62121997977064,10.4888681694657));
#179318=CARTESIAN_POINT('Ctrl Pts',(5.6005887562676,-10.3774334882333,10.4392587944657));
#179319=CARTESIAN_POINT('Ctrl Pts',(3.844375247805,-12.1336469966959,10.3896494194657));
#179320=CARTESIAN_POINT('Ctrl Pts',(1.36071428571435,-12.1336469966959,
10.3400400444657));
#179321=CARTESIAN_POINT('Ctrl Pts',(-1.12294667637631,-12.1336469966959,
10.2904306694657));
#179322=CARTESIAN_POINT('Ctrl Pts',(-2.87916018483892,-10.3774334882333,
10.2408212944657));
#179323=CARTESIAN_POINT('Ctrl Pts',(-4.63537369330153,-8.62121997977068,
10.1912119194657));
#179324=CARTESIAN_POINT('Ctrl Pts',(-4.63537369330154,-6.13755901768002,
10.1416025444657));
#179325=CARTESIAN_POINT('Ctrl Pts',(-4.63537369330154,-3.65389805558936,
10.0919931694657));
#179326=CARTESIAN_POINT('Ctrl Pts',(-2.87916018483894,-1.89768454712676,
10.0423837944657));
#179327=CARTESIAN_POINT('Ctrl Pts',(-1.12294667637634,-0.141471038664144,
9.99277441946572));
#179328=CARTESIAN_POINT('Ctrl Pts',(1.36071428571431,-0.141471038664139,
9.94316504446571));
#179329=CARTESIAN_POINT('Ctrl Pts',(3.84437524780496,-0.141471038664133,
9.89355566946571));
#179330=CARTESIAN_POINT('Ctrl Pts',(5.60058875626757,-1.89768454712673,
9.8439462944657));
#179331=CARTESIAN_POINT('Ctrl Pts',(7.35680226473018,-3.65389805558933,
9.79433691946569));
#179332=CARTESIAN_POINT('Ctrl Pts',(7.35680226473019,-6.13755901767999,
9.74472754446569));
#179333=CARTESIAN_POINT('Ctrl Pts',(7.3568022647302,-8.62121997977064,9.69511816946569));
#179334=CARTESIAN_POINT('Ctrl Pts',(5.6005887562676,-10.3774334882333,9.6455087944657));
#179335=CARTESIAN_POINT('Ctrl Pts',(3.844375247805,-12.1336469966959,9.59589941946571));
#179336=CARTESIAN_POINT('Ctrl Pts',(1.36071428571434,-12.1336469966959,
9.54629004446571));
#179337=CARTESIAN_POINT('Ctrl Pts',(-1.12294667637631,-12.1336469966959,
9.49668066946572));
#179338=CARTESIAN_POINT('Ctrl Pts',(-2.87916018483892,-10.3774334882333,
9.44707129446573));
#179339=CARTESIAN_POINT('Ctrl Pts',(-4.63537369330153,-8.62121997977068,
9.39746191946573));
#179340=CARTESIAN_POINT('Ctrl Pts',(-4.63537369330154,-6.13755901768002,
9.34785254446573));
#179341=CARTESIAN_POINT('Ctrl Pts',(-4.63537369330154,-3.65389805558936,
9.29824316946573));
#179342=CARTESIAN_POINT('Ctrl Pts',(-2.87916018483894,-1.89768454712676,
9.24863379446573));
#179343=CARTESIAN_POINT('Ctrl Pts',(-1.12294667637634,-0.141471038664144,
9.19902441946572));
#179344=CARTESIAN_POINT('Ctrl Pts',(1.36071428571431,-0.141471038664139,
9.14941504446571));
#179345=CARTESIAN_POINT('Ctrl Pts',(3.84437524780496,-0.141471038664133,
9.0998056694657));
#179346=CARTESIAN_POINT('Ctrl Pts',(5.60058875626757,-1.89768454712673,
9.0501962944657));
#179347=CARTESIAN_POINT('Ctrl Pts',(7.35680226473018,-3.65389805558933,
9.00058691946569));
#179348=CARTESIAN_POINT('Ctrl Pts',(7.35680226473019,-6.13755901767999,
8.95097754446569));
#179349=CARTESIAN_POINT('Ctrl Pts',(7.3568022647302,-8.62121997977064,8.90136816946569));
#179350=CARTESIAN_POINT('Ctrl Pts',(5.60058875626759,-10.3774334882333,
8.8517587944657));
#179351=CARTESIAN_POINT('Ctrl Pts',(3.84437524780499,-12.1336469966959,
8.8021494194657));
#179352=CARTESIAN_POINT('Ctrl Pts',(1.36071428571434,-12.1336469966959,
8.75254004446571));
#179353=CARTESIAN_POINT('Ctrl Pts',(-1.12294667637632,-12.1336469966959,
8.70293066946572));
#179354=CARTESIAN_POINT('Ctrl Pts',(-2.87916018483892,-10.3774334882333,
8.65332129446573));
#179355=CARTESIAN_POINT('Ctrl Pts',(-4.63537369330153,-8.62121997977068,
8.60371191946573));
#179356=CARTESIAN_POINT('Ctrl Pts',(-4.63537369330154,-6.13755901768002,
8.55410254446574));
#179357=CARTESIAN_POINT('Ctrl Pts',(-4.63537369330155,-3.65389805558936,
8.50449316946573));
#179358=CARTESIAN_POINT('Ctrl Pts',(-2.87916018483895,-1.89768454712676,
8.45488379446573));
#179359=CARTESIAN_POINT('Ctrl Pts',(-1.12294667637635,-0.141471038664144,
8.40527441946572));
#179360=CARTESIAN_POINT('Ctrl Pts',(1.36071428571431,-0.141471038664139,
8.35566504446571));
#179361=CARTESIAN_POINT('Ctrl Pts',(3.84437524780496,-0.141471038664133,
8.3060556694657));
#179362=CARTESIAN_POINT('Ctrl Pts',(5.60058875626757,-1.89768454712673,
8.2564462944657));
#179363=CARTESIAN_POINT('Ctrl Pts',(7.35680226473018,-3.65389805558933,
8.20683691946569));
#179364=CARTESIAN_POINT('Ctrl Pts',(7.35680226473019,-6.13755901767999,
8.15722754446569));
#179365=CARTESIAN_POINT('Ctrl Pts',(7.35680226473019,-8.62121997977064,
8.10761816946569));
#179366=CARTESIAN_POINT('Ctrl Pts',(5.60058875626759,-10.3774334882333,
8.0580087944657));
#179367=CARTESIAN_POINT('Ctrl Pts',(3.84437524780499,-12.1336469966959,
8.00839941946571));
#179368=CARTESIAN_POINT('Ctrl Pts',(1.36071428571434,-12.1336469966959,
7.95879004446571));
#179369=CARTESIAN_POINT('Ctrl Pts',(-1.12294667637632,-12.1336469966959,
7.90918066946572));
#179370=CARTESIAN_POINT('Ctrl Pts',(-2.87916018483893,-10.3774334882333,
7.85957129446573));
#179371=CARTESIAN_POINT('Ctrl Pts',(-4.63537369330153,-8.62121997977068,
7.80996191946573));
#179372=CARTESIAN_POINT('Ctrl Pts',(-4.63537369330154,-6.13755901768002,
7.76035254446573));
#179373=CARTESIAN_POINT('Ctrl Pts',(-4.63537369330155,-3.65389805558936,
7.71074316946573));
#179374=CARTESIAN_POINT('Ctrl Pts',(-2.87916018483895,-1.89768454712676,
7.66113379446573));
#179375=CARTESIAN_POINT('Ctrl Pts',(-1.12294667637635,-0.141471038664144,
7.61152441946572));
#179376=CARTESIAN_POINT('Ctrl Pts',(1.3607142857143,-0.141471038664139,
7.56191504446571));
#179377=CARTESIAN_POINT('Ctrl Pts',(3.84437524780496,-0.141471038664133,
7.5123056694657));
#179378=CARTESIAN_POINT('Ctrl Pts',(5.60058875626757,-1.89768454712673,
7.4626962944657));
#179379=CARTESIAN_POINT('Ctrl Pts',(7.35680226473017,-3.65389805558933,
7.41308691946569));
#179380=CARTESIAN_POINT('Ctrl Pts',(7.35680226473018,-6.13755901767999,
7.36347754446569));
#179381=CARTESIAN_POINT('Ctrl Pts',(7.35680226473019,-8.62121997977064,
7.31386816946569));
#179382=CARTESIAN_POINT('Ctrl Pts',(5.60058875626759,-10.3774334882333,
7.2642587944657));
#179383=CARTESIAN_POINT('Ctrl Pts',(3.84437524780499,-12.1336469966959,
7.2146494194657));
#179384=CARTESIAN_POINT('Ctrl Pts',(1.36071428571433,-12.1336469966959,
7.16504004446571));
#179385=CARTESIAN_POINT('Ctrl Pts',(-1.12294667637632,-12.1336469966959,
7.11543066946572));
#179386=CARTESIAN_POINT('Ctrl Pts',(-2.87916018483893,-10.3774334882333,
7.06582129446573));
#179387=CARTESIAN_POINT('Ctrl Pts',(-4.63537369330154,-8.62121997977068,
7.01621191946573));
#179388=CARTESIAN_POINT('Ctrl Pts',(-4.63537369330155,-6.13755901768002,
6.96660254446573));
#179389=CARTESIAN_POINT('Ctrl Pts',(-4.63537369330155,-3.65389805558936,
6.91699316946573));
#179390=CARTESIAN_POINT('Ctrl Pts',(-2.87916018483895,-1.89768454712676,
6.86738379446573));
#179391=CARTESIAN_POINT('Ctrl Pts',(-1.12294667637635,-0.141471038664144,
6.81777441946572));
#179392=CARTESIAN_POINT('Ctrl Pts',(1.3607142857143,-0.141471038664139,
6.76816504446571));
#179393=CARTESIAN_POINT('Ctrl Pts',(3.84437524780495,-0.141471038664133,
6.7185556694657));
#179394=CARTESIAN_POINT('Ctrl Pts',(5.60058875626756,-1.89768454712673,
6.6689462944657));
#179395=CARTESIAN_POINT('Ctrl Pts',(7.35680226473017,-3.65389805558933,
6.61933691946569));
#179396=CARTESIAN_POINT('Ctrl Pts',(7.35680226473018,-6.13755901767999,
6.56972754446569));
#179397=CARTESIAN_POINT('Ctrl Pts',(7.35680226473019,-8.62121997977064,
6.52011816946569));
#179398=CARTESIAN_POINT('Ctrl Pts',(5.60058875626759,-10.3774334882333,
6.4705087944657));
#179399=CARTESIAN_POINT('Ctrl Pts',(3.84437524780499,-12.1336469966959,
6.4208994194657));
#179400=CARTESIAN_POINT('Ctrl Pts',(1.36071428571433,-12.1336469966959,
6.37129004446571));
#179401=CARTESIAN_POINT('Ctrl Pts',(-1.12294667637632,-12.1336469966959,
6.32168066946572));
#179402=CARTESIAN_POINT('Ctrl Pts',(-2.87916018483893,-10.3774334882333,
6.27207129446573));
#179403=CARTESIAN_POINT('Ctrl Pts',(-4.63537369330154,-8.62121997977068,
6.22246191946573));
#179404=CARTESIAN_POINT('Ctrl Pts',(-4.63537369330155,-6.13755901768002,
6.17285254446573));
#179405=CARTESIAN_POINT('Ctrl Pts',(-4.63537369330156,-3.65389805558936,
6.12324316946573));
#179406=CARTESIAN_POINT('Ctrl Pts',(-2.87916018483896,-1.89768454712676,
6.07363379446573));
#179407=CARTESIAN_POINT('Ctrl Pts',(-1.12294667637636,-0.141471038664144,
6.02402441946572));
#179408=CARTESIAN_POINT('Ctrl Pts',(1.3607142857143,-0.141471038664139,
5.97441504446571));
#179409=CARTESIAN_POINT('Ctrl Pts',(3.84437524780495,-0.141471038664133,
5.9248056694657));
#179410=CARTESIAN_POINT('Ctrl Pts',(5.60058875626756,-1.89768454712673,
5.8751962944657));
#179411=CARTESIAN_POINT('Ctrl Pts',(7.35680226473017,-3.65389805558933,
5.82558691946569));
#179412=CARTESIAN_POINT('Ctrl Pts',(7.35680226473018,-6.13755901767999,
5.77597754446569));
#179413=CARTESIAN_POINT('Ctrl Pts',(7.35680226473019,-8.62121997977064,
5.72636816946569));
#179414=CARTESIAN_POINT('Ctrl Pts',(5.60058875626758,-10.3774334882333,
5.6767587944657));
#179415=CARTESIAN_POINT('Ctrl Pts',(3.84437524780498,-12.1336469966959,
5.6271494194657));
#179416=CARTESIAN_POINT('Ctrl Pts',(1.36071428571433,-12.1336469966959,
5.57754004446571));
#179417=CARTESIAN_POINT('Ctrl Pts',(-1.01330275708077,-12.1336469966959,
5.53012072937801));
#179418=CARTESIAN_POINT('Ctrl Pts',(-2.74388770098424,-10.5085215641781,
5.48210784026761));
#179419=CARTESIAN_POINT('Ctrl Pts',(1.36071428571437,-11.5751282694896,
17.8062509819657));
#179420=CARTESIAN_POINT('Ctrl Pts',(-0.891600644728081,-11.5751282694896,
17.7566416069657));
#179421=CARTESIAN_POINT('Ctrl Pts',(-2.48422780541164,-9.98250110880602,
17.7070322319657));
#179422=CARTESIAN_POINT('Ctrl Pts',(-4.07685496609521,-8.38987394812247,
17.6574228569657));
#179423=CARTESIAN_POINT('Ctrl Pts',(-4.07685496609522,-6.13755901768002,
17.6078134819657));
#179424=CARTESIAN_POINT('Ctrl Pts',(-4.07685496609522,-3.88524408723757,
17.5582041069657));
#179425=CARTESIAN_POINT('Ctrl Pts',(-2.48422780541167,-2.29261692655401,
17.5085947319657));
#179426=CARTESIAN_POINT('Ctrl Pts',(-0.891600644728108,-0.699989765870437,
17.4589853569657));
#179427=CARTESIAN_POINT('Ctrl Pts',(1.36071428571434,-0.699989765870433,
17.4093759819657));
#179428=CARTESIAN_POINT('Ctrl Pts',(3.61302921615679,-0.699989765870427,
17.3597666069657));
#179429=CARTESIAN_POINT('Ctrl Pts',(5.20565637684035,-2.29261692655398,
17.3101572319657));
#179430=CARTESIAN_POINT('Ctrl Pts',(6.79828353752392,-3.88524408723754,
17.2605478569657));
#179431=CARTESIAN_POINT('Ctrl Pts',(6.79828353752392,-6.13755901767999,
17.2109384819657));
#179432=CARTESIAN_POINT('Ctrl Pts',(6.79828353752393,-8.38987394812244,
17.1613291069657));
#179433=CARTESIAN_POINT('Ctrl Pts',(5.20565637684037,-9.982501108806,17.1117197319657));
#179434=CARTESIAN_POINT('Ctrl Pts',(3.61302921615682,-11.5751282694896,
17.0621103569657));
#179435=CARTESIAN_POINT('Ctrl Pts',(1.36071428571437,-11.5751282694896,
17.0125009819657));
#179436=CARTESIAN_POINT('Ctrl Pts',(-0.891600644728083,-11.5751282694896,
16.9628916069657));
#179437=CARTESIAN_POINT('Ctrl Pts',(-2.48422780541165,-9.98250110880602,
16.9132822319657));
#179438=CARTESIAN_POINT('Ctrl Pts',(-4.07685496609521,-8.38987394812247,
16.8636728569657));
#179439=CARTESIAN_POINT('Ctrl Pts',(-4.07685496609522,-6.13755901768002,
16.8140634819657));
#179440=CARTESIAN_POINT('Ctrl Pts',(-4.07685496609523,-3.88524408723757,
16.7644541069657));
#179441=CARTESIAN_POINT('Ctrl Pts',(-2.48422780541167,-2.29261692655401,
16.7148447319657));
#179442=CARTESIAN_POINT('Ctrl Pts',(-0.891600644728111,-0.699989765870437,
16.6652353569657));
#179443=CARTESIAN_POINT('Ctrl Pts',(1.36071428571434,-0.699989765870433,
16.6156259819657));
#179444=CARTESIAN_POINT('Ctrl Pts',(3.61302921615678,-0.699989765870427,
16.5660166069657));
#179445=CARTESIAN_POINT('Ctrl Pts',(5.20565637684035,-2.29261692655398,
16.5164072319657));
#179446=CARTESIAN_POINT('Ctrl Pts',(6.79828353752391,-3.88524408723754,
16.4667978569657));
#179447=CARTESIAN_POINT('Ctrl Pts',(6.79828353752392,-6.13755901767999,
16.4171884819657));
#179448=CARTESIAN_POINT('Ctrl Pts',(6.79828353752393,-8.38987394812244,
16.3675791069657));
#179449=CARTESIAN_POINT('Ctrl Pts',(5.20565637684037,-9.982501108806,16.3179697319657));
#179450=CARTESIAN_POINT('Ctrl Pts',(3.61302921615681,-11.5751282694896,
16.2683603569657));
#179451=CARTESIAN_POINT('Ctrl Pts',(1.36071428571436,-11.5751282694896,
16.2187509819657));
#179452=CARTESIAN_POINT('Ctrl Pts',(-0.891600644728086,-11.5751282694896,
16.1691416069657));
#179453=CARTESIAN_POINT('Ctrl Pts',(-2.48422780541165,-9.98250110880602,
16.1195322319657));
#179454=CARTESIAN_POINT('Ctrl Pts',(-4.07685496609522,-8.38987394812247,
16.0699228569657));
#179455=CARTESIAN_POINT('Ctrl Pts',(-4.07685496609522,-6.13755901768002,
16.0203134819657));
#179456=CARTESIAN_POINT('Ctrl Pts',(-4.07685496609523,-3.88524408723757,
15.9707041069657));
#179457=CARTESIAN_POINT('Ctrl Pts',(-2.48422780541167,-2.29261692655401,
15.9210947319657));
#179458=CARTESIAN_POINT('Ctrl Pts',(-0.891600644728114,-0.699989765870437,
15.8714853569657));
#179459=CARTESIAN_POINT('Ctrl Pts',(1.36071428571433,-0.699989765870433,
15.8218759819657));
#179460=CARTESIAN_POINT('Ctrl Pts',(3.61302921615678,-0.699989765870427,
15.7722666069657));
#179461=CARTESIAN_POINT('Ctrl Pts',(5.20565637684035,-2.29261692655398,
15.7226572319657));
#179462=CARTESIAN_POINT('Ctrl Pts',(6.79828353752391,-3.88524408723754,
15.6730478569657));
#179463=CARTESIAN_POINT('Ctrl Pts',(6.79828353752392,-6.13755901767999,
15.6234384819657));
#179464=CARTESIAN_POINT('Ctrl Pts',(6.79828353752392,-8.38987394812244,
15.5738291069657));
#179465=CARTESIAN_POINT('Ctrl Pts',(5.20565637684037,-9.982501108806,15.5242197319657));
#179466=CARTESIAN_POINT('Ctrl Pts',(3.61302921615681,-11.5751282694896,
15.4746103569657));
#179467=CARTESIAN_POINT('Ctrl Pts',(1.36071428571436,-11.5751282694896,
15.4250009819657));
#179468=CARTESIAN_POINT('Ctrl Pts',(-0.891600644728089,-11.5751282694896,
15.3753916069657));
#179469=CARTESIAN_POINT('Ctrl Pts',(-2.48422780541165,-9.98250110880602,
15.3257822319657));
#179470=CARTESIAN_POINT('Ctrl Pts',(-4.07685496609522,-8.38987394812247,
15.2761728569657));
#179471=CARTESIAN_POINT('Ctrl Pts',(-4.07685496609522,-6.13755901768002,
15.2265634819657));
#179472=CARTESIAN_POINT('Ctrl Pts',(-4.07685496609523,-3.88524408723757,
15.1769541069657));
#179473=CARTESIAN_POINT('Ctrl Pts',(-2.48422780541167,-2.29261692655401,
15.1273447319657));
#179474=CARTESIAN_POINT('Ctrl Pts',(-0.891600644728117,-0.699989765870437,
15.0777353569657));
#179475=CARTESIAN_POINT('Ctrl Pts',(1.36071428571433,-0.699989765870433,
15.0281259819657));
#179476=CARTESIAN_POINT('Ctrl Pts',(3.61302921615678,-0.699989765870427,
14.9785166069657));
#179477=CARTESIAN_POINT('Ctrl Pts',(5.20565637684034,-2.29261692655398,
14.9289072319657));
#179478=CARTESIAN_POINT('Ctrl Pts',(6.79828353752391,-3.88524408723754,
14.8792978569657));
#179479=CARTESIAN_POINT('Ctrl Pts',(6.79828353752391,-6.13755901767999,
14.8296884819657));
#179480=CARTESIAN_POINT('Ctrl Pts',(6.79828353752392,-8.38987394812244,
14.7800791069657));
#179481=CARTESIAN_POINT('Ctrl Pts',(5.20565637684036,-9.982501108806,14.7304697319657));
#179482=CARTESIAN_POINT('Ctrl Pts',(3.61302921615681,-11.5751282694896,
14.6808603569657));
#179483=CARTESIAN_POINT('Ctrl Pts',(1.36071428571436,-11.5751282694896,
14.6312509819657));
#179484=CARTESIAN_POINT('Ctrl Pts',(-0.891600644728092,-11.5751282694896,
14.5816416069657));
#179485=CARTESIAN_POINT('Ctrl Pts',(-2.48422780541166,-9.98250110880602,
14.5320322319657));
#179486=CARTESIAN_POINT('Ctrl Pts',(-4.07685496609522,-8.38987394812247,
14.4824228569657));
#179487=CARTESIAN_POINT('Ctrl Pts',(-4.07685496609523,-6.13755901768002,
14.4328134819657));
#179488=CARTESIAN_POINT('Ctrl Pts',(-4.07685496609523,-3.88524408723757,
14.3832041069657));
#179489=CARTESIAN_POINT('Ctrl Pts',(-2.48422780541168,-2.29261692655401,
14.3335947319657));
#179490=CARTESIAN_POINT('Ctrl Pts',(-0.89160064472812,-0.699989765870437,
14.2839853569657));
#179491=CARTESIAN_POINT('Ctrl Pts',(1.36071428571433,-0.699989765870433,
14.2343759819657));
#179492=CARTESIAN_POINT('Ctrl Pts',(3.61302921615678,-0.699989765870427,
14.1847666069657));
#179493=CARTESIAN_POINT('Ctrl Pts',(5.20565637684034,-2.29261692655398,
14.1351572319657));
#179494=CARTESIAN_POINT('Ctrl Pts',(6.79828353752391,-3.88524408723754,
14.0855478569657));
#179495=CARTESIAN_POINT('Ctrl Pts',(6.79828353752391,-6.13755901767999,
14.0359384819657));
#179496=CARTESIAN_POINT('Ctrl Pts',(6.79828353752392,-8.38987394812244,
13.9863291069657));
#179497=CARTESIAN_POINT('Ctrl Pts',(5.20565637684036,-9.982501108806,13.9367197319657));
#179498=CARTESIAN_POINT('Ctrl Pts',(3.61302921615681,-11.5751282694896,
13.8871103569657));
#179499=CARTESIAN_POINT('Ctrl Pts',(1.36071428571436,-11.5751282694896,
13.8375009819657));
#179500=CARTESIAN_POINT('Ctrl Pts',(-0.891600644728095,-11.5751282694896,
13.7878916069657));
#179501=CARTESIAN_POINT('Ctrl Pts',(-2.48422780541166,-9.98250110880602,
13.7382822319657));
#179502=CARTESIAN_POINT('Ctrl Pts',(-4.07685496609522,-8.38987394812247,
13.6886728569657));
#179503=CARTESIAN_POINT('Ctrl Pts',(-4.07685496609523,-6.13755901768002,
13.6390634819657));
#179504=CARTESIAN_POINT('Ctrl Pts',(-4.07685496609524,-3.88524408723757,
13.5894541069657));
#179505=CARTESIAN_POINT('Ctrl Pts',(-2.48422780541168,-2.29261692655401,
13.5398447319657));
#179506=CARTESIAN_POINT('Ctrl Pts',(-0.891600644728122,-0.699989765870437,
13.4902353569657));
#179507=CARTESIAN_POINT('Ctrl Pts',(1.36071428571433,-0.699989765870433,
13.4406259819657));
#179508=CARTESIAN_POINT('Ctrl Pts',(3.61302921615677,-0.699989765870427,
13.3910166069657));
#179509=CARTESIAN_POINT('Ctrl Pts',(5.20565637684034,-2.29261692655398,
13.3414072319657));
#179510=CARTESIAN_POINT('Ctrl Pts',(6.7982835375239,-3.88524408723754,13.2917978569657));
#179511=CARTESIAN_POINT('Ctrl Pts',(6.79828353752391,-6.13755901767999,
13.2421884819657));
#179512=CARTESIAN_POINT('Ctrl Pts',(6.79828353752391,-8.38987394812244,
13.1925791069657));
#179513=CARTESIAN_POINT('Ctrl Pts',(5.20565637684036,-9.982501108806,13.1429697319657));
#179514=CARTESIAN_POINT('Ctrl Pts',(3.6130292161568,-11.5751282694896,13.0933603569657));
#179515=CARTESIAN_POINT('Ctrl Pts',(1.36071428571435,-11.5751282694896,
13.0437509819657));
#179516=CARTESIAN_POINT('Ctrl Pts',(-0.891600644728097,-11.5751282694896,
12.9941416069657));
#179517=CARTESIAN_POINT('Ctrl Pts',(-2.48422780541166,-9.98250110880602,
12.9445322319657));
#179518=CARTESIAN_POINT('Ctrl Pts',(-4.07685496609523,-8.38987394812247,
12.8949228569657));
#179519=CARTESIAN_POINT('Ctrl Pts',(-4.07685496609523,-6.13755901768002,
12.8453134819657));
#179520=CARTESIAN_POINT('Ctrl Pts',(-4.07685496609524,-3.88524408723757,
12.7957041069657));
#179521=CARTESIAN_POINT('Ctrl Pts',(-2.48422780541168,-2.29261692655401,
12.7460947319657));
#179522=CARTESIAN_POINT('Ctrl Pts',(-0.891600644728125,-0.699989765870437,
12.6964853569657));
#179523=CARTESIAN_POINT('Ctrl Pts',(1.36071428571432,-0.699989765870433,
12.6468759819657));
#179524=CARTESIAN_POINT('Ctrl Pts',(3.61302921615677,-0.699989765870427,
12.5972666069657));
#179525=CARTESIAN_POINT('Ctrl Pts',(5.20565637684033,-2.29261692655398,
12.5476572319657));
#179526=CARTESIAN_POINT('Ctrl Pts',(6.7982835375239,-3.88524408723754,12.4980478569657));
#179527=CARTESIAN_POINT('Ctrl Pts',(6.79828353752391,-6.13755901767999,
12.4484384819657));
#179528=CARTESIAN_POINT('Ctrl Pts',(6.79828353752391,-8.38987394812244,
12.3988291069657));
#179529=CARTESIAN_POINT('Ctrl Pts',(5.20565637684036,-9.982501108806,12.3492197319657));
#179530=CARTESIAN_POINT('Ctrl Pts',(3.6130292161568,-11.5751282694896,12.2996103569657));
#179531=CARTESIAN_POINT('Ctrl Pts',(1.36071428571435,-11.5751282694896,
12.2500009819657));
#179532=CARTESIAN_POINT('Ctrl Pts',(-0.8916006447281,-11.5751282694896,
12.2003916069657));
#179533=CARTESIAN_POINT('Ctrl Pts',(-2.48422780541166,-9.98250110880602,
12.1507822319657));
#179534=CARTESIAN_POINT('Ctrl Pts',(-4.07685496609523,-8.38987394812247,
12.1011728569657));
#179535=CARTESIAN_POINT('Ctrl Pts',(-4.07685496609524,-6.13755901768002,
12.0515634819657));
#179536=CARTESIAN_POINT('Ctrl Pts',(-4.07685496609524,-3.88524408723757,
12.0019541069657));
#179537=CARTESIAN_POINT('Ctrl Pts',(-2.48422780541168,-2.29261692655401,
11.9523447319657));
#179538=CARTESIAN_POINT('Ctrl Pts',(-0.891600644728128,-0.699989765870437,
11.9027353569657));
#179539=CARTESIAN_POINT('Ctrl Pts',(1.36071428571432,-0.699989765870433,
11.8531259819657));
#179540=CARTESIAN_POINT('Ctrl Pts',(3.61302921615677,-0.699989765870427,
11.8035166069657));
#179541=CARTESIAN_POINT('Ctrl Pts',(5.20565637684033,-2.29261692655398,
11.7539072319657));
#179542=CARTESIAN_POINT('Ctrl Pts',(6.7982835375239,-3.88524408723754,11.7042978569657));
#179543=CARTESIAN_POINT('Ctrl Pts',(6.79828353752391,-6.13755901767999,
11.6546884819657));
#179544=CARTESIAN_POINT('Ctrl Pts',(6.79828353752391,-8.38987394812244,
11.6050791069657));
#179545=CARTESIAN_POINT('Ctrl Pts',(5.20565637684035,-9.982501108806,11.5554697319657));
#179546=CARTESIAN_POINT('Ctrl Pts',(3.6130292161568,-11.5751282694896,11.5058603569657));
#179547=CARTESIAN_POINT('Ctrl Pts',(1.36071428571435,-11.5751282694896,
11.4562509819657));
#179548=CARTESIAN_POINT('Ctrl Pts',(-0.891600644728103,-11.5751282694896,
11.4066416069657));
#179549=CARTESIAN_POINT('Ctrl Pts',(-2.48422780541167,-9.98250110880602,
11.3570322319657));
#179550=CARTESIAN_POINT('Ctrl Pts',(-4.07685496609523,-8.38987394812247,
11.3074228569657));
#179551=CARTESIAN_POINT('Ctrl Pts',(-4.07685496609524,-6.13755901768002,
11.2578134819657));
#179552=CARTESIAN_POINT('Ctrl Pts',(-4.07685496609524,-3.88524408723757,
11.2082041069657));
#179553=CARTESIAN_POINT('Ctrl Pts',(-2.48422780541169,-2.29261692655401,
11.1585947319657));
#179554=CARTESIAN_POINT('Ctrl Pts',(-0.89160064472813,-0.699989765870437,
11.1089853569657));
#179555=CARTESIAN_POINT('Ctrl Pts',(1.36071428571432,-0.699989765870433,
11.0593759819657));
#179556=CARTESIAN_POINT('Ctrl Pts',(3.61302921615676,-0.699989765870427,
11.0097666069657));
#179557=CARTESIAN_POINT('Ctrl Pts',(5.20565637684033,-2.29261692655398,
10.9601572319657));
#179558=CARTESIAN_POINT('Ctrl Pts',(6.79828353752389,-3.88524408723754,
10.9105478569657));
#179559=CARTESIAN_POINT('Ctrl Pts',(6.7982835375239,-6.13755901767999,10.8609384819657));
#179560=CARTESIAN_POINT('Ctrl Pts',(6.79828353752391,-8.38987394812244,
10.8113291069657));
#179561=CARTESIAN_POINT('Ctrl Pts',(5.20565637684035,-9.982501108806,10.7617197319657));
#179562=CARTESIAN_POINT('Ctrl Pts',(3.61302921615679,-11.5751282694896,
10.7121103569657));
#179563=CARTESIAN_POINT('Ctrl Pts',(1.36071428571434,-11.5751282694896,
10.6625009819657));
#179564=CARTESIAN_POINT('Ctrl Pts',(-0.891600644728105,-11.5751282694896,
10.6128916069657));
#179565=CARTESIAN_POINT('Ctrl Pts',(-2.48422780541167,-9.98250110880602,
10.5632822319657));
#179566=CARTESIAN_POINT('Ctrl Pts',(-4.07685496609523,-8.38987394812247,
10.5136728569657));
#179567=CARTESIAN_POINT('Ctrl Pts',(-4.07685496609524,-6.13755901768002,
10.4640634819657));
#179568=CARTESIAN_POINT('Ctrl Pts',(-4.07685496609525,-3.88524408723757,
10.4144541069657));
#179569=CARTESIAN_POINT('Ctrl Pts',(-2.48422780541169,-2.29261692655401,
10.3648447319657));
#179570=CARTESIAN_POINT('Ctrl Pts',(-0.891600644728133,-0.699989765870437,
10.3152353569657));
#179571=CARTESIAN_POINT('Ctrl Pts',(1.36071428571431,-0.699989765870433,
10.2656259819657));
#179572=CARTESIAN_POINT('Ctrl Pts',(3.61302921615676,-0.699989765870427,
10.2160166069657));
#179573=CARTESIAN_POINT('Ctrl Pts',(5.20565637684033,-2.29261692655398,
10.1664072319657));
#179574=CARTESIAN_POINT('Ctrl Pts',(6.79828353752389,-3.88524408723754,
10.1167978569657));
#179575=CARTESIAN_POINT('Ctrl Pts',(6.7982835375239,-6.13755901767999,10.0671884819657));
#179576=CARTESIAN_POINT('Ctrl Pts',(6.7982835375239,-8.38987394812244,10.0175791069657));
#179577=CARTESIAN_POINT('Ctrl Pts',(5.20565637684035,-9.982501108806,9.9679697319657));
#179578=CARTESIAN_POINT('Ctrl Pts',(3.61302921615679,-11.5751282694896,
9.91836035696571));
#179579=CARTESIAN_POINT('Ctrl Pts',(1.36071428571434,-11.5751282694896,
9.86875098196571));
#179580=CARTESIAN_POINT('Ctrl Pts',(-0.891600644728108,-11.5751282694896,
9.81914160696572));
#179581=CARTESIAN_POINT('Ctrl Pts',(-2.48422780541167,-9.98250110880602,
9.76953223196573));
#179582=CARTESIAN_POINT('Ctrl Pts',(-4.07685496609524,-8.38987394812247,
9.71992285696573));
#179583=CARTESIAN_POINT('Ctrl Pts',(-4.07685496609524,-6.13755901768002,
9.67031348196573));
#179584=CARTESIAN_POINT('Ctrl Pts',(-4.07685496609525,-3.88524408723757,
9.62070410696574));
#179585=CARTESIAN_POINT('Ctrl Pts',(-2.48422780541169,-2.29261692655401,
9.57109473196573));
#179586=CARTESIAN_POINT('Ctrl Pts',(-0.891600644728136,-0.699989765870437,
9.52148535696572));
#179587=CARTESIAN_POINT('Ctrl Pts',(1.36071428571431,-0.699989765870433,
9.47187598196571));
#179588=CARTESIAN_POINT('Ctrl Pts',(3.61302921615676,-0.699989765870427,
9.42226660696571));
#179589=CARTESIAN_POINT('Ctrl Pts',(5.20565637684032,-2.29261692655398,
9.3726572319657));
#179590=CARTESIAN_POINT('Ctrl Pts',(6.79828353752389,-3.88524408723754,
9.3230478569657));
#179591=CARTESIAN_POINT('Ctrl Pts',(6.7982835375239,-6.13755901767999,9.2734384819657));
#179592=CARTESIAN_POINT('Ctrl Pts',(6.7982835375239,-8.38987394812244,9.2238291069657));
#179593=CARTESIAN_POINT('Ctrl Pts',(5.20565637684034,-9.982501108806,9.1742197319657));
#179594=CARTESIAN_POINT('Ctrl Pts',(3.61302921615679,-11.5751282694896,
9.12461035696571));
#179595=CARTESIAN_POINT('Ctrl Pts',(1.36071428571434,-11.5751282694896,
9.07500098196571));
#179596=CARTESIAN_POINT('Ctrl Pts',(-0.891600644728111,-11.5751282694896,
9.02539160696572));
#179597=CARTESIAN_POINT('Ctrl Pts',(-2.48422780541167,-9.98250110880602,
8.97578223196573));
#179598=CARTESIAN_POINT('Ctrl Pts',(-4.07685496609524,-8.38987394812247,
8.92617285696573));
#179599=CARTESIAN_POINT('Ctrl Pts',(-4.07685496609525,-6.13755901768002,
8.87656348196573));
#179600=CARTESIAN_POINT('Ctrl Pts',(-4.07685496609525,-3.88524408723757,
8.82695410696573));
#179601=CARTESIAN_POINT('Ctrl Pts',(-2.4842278054117,-2.29261692655401,
8.77734473196573));
#179602=CARTESIAN_POINT('Ctrl Pts',(-0.891600644728139,-0.699989765870437,
8.72773535696572));
#179603=CARTESIAN_POINT('Ctrl Pts',(1.36071428571431,-0.699989765870433,
8.67812598196571));
#179604=CARTESIAN_POINT('Ctrl Pts',(3.61302921615676,-0.699989765870427,
8.6285166069657));
#179605=CARTESIAN_POINT('Ctrl Pts',(5.20565637684032,-2.29261692655398,
8.5789072319657));
#179606=CARTESIAN_POINT('Ctrl Pts',(6.79828353752389,-3.88524408723754,
8.52929785696569));
#179607=CARTESIAN_POINT('Ctrl Pts',(6.79828353752389,-6.13755901767999,
8.47968848196569));
#179608=CARTESIAN_POINT('Ctrl Pts',(6.7982835375239,-8.38987394812244,8.4300791069657));
#179609=CARTESIAN_POINT('Ctrl Pts',(5.20565637684034,-9.982501108806,8.3804697319657));
#179610=CARTESIAN_POINT('Ctrl Pts',(3.61302921615679,-11.5751282694896,
8.33086035696571));
#179611=CARTESIAN_POINT('Ctrl Pts',(1.36071428571434,-11.5751282694896,
8.28125098196572));
#179612=CARTESIAN_POINT('Ctrl Pts',(-0.891600644728114,-11.5751282694896,
8.23164160696572));
#179613=CARTESIAN_POINT('Ctrl Pts',(-2.48422780541168,-9.98250110880602,
8.18203223196573));
#179614=CARTESIAN_POINT('Ctrl Pts',(-4.07685496609524,-8.38987394812247,
8.13242285696573));
#179615=CARTESIAN_POINT('Ctrl Pts',(-4.07685496609525,-6.13755901768002,
8.08281348196573));
#179616=CARTESIAN_POINT('Ctrl Pts',(-4.07685496609526,-3.88524408723757,
8.03320410696573));
#179617=CARTESIAN_POINT('Ctrl Pts',(-2.4842278054117,-2.29261692655401,
7.98359473196573));
#179618=CARTESIAN_POINT('Ctrl Pts',(-0.891600644728142,-0.699989765870437,
7.93398535696572));
#179619=CARTESIAN_POINT('Ctrl Pts',(1.36071428571431,-0.699989765870433,
7.88437598196571));
#179620=CARTESIAN_POINT('Ctrl Pts',(3.61302921615675,-0.699989765870427,
7.83476660696571));
#179621=CARTESIAN_POINT('Ctrl Pts',(5.20565637684032,-2.29261692655398,
7.7851572319657));
#179622=CARTESIAN_POINT('Ctrl Pts',(6.79828353752388,-3.88524408723754,
7.7355478569657));
#179623=CARTESIAN_POINT('Ctrl Pts',(6.79828353752389,-6.13755901767999,
7.68593848196569));
#179624=CARTESIAN_POINT('Ctrl Pts',(6.7982835375239,-8.38987394812244,7.63632910696569));
#179625=CARTESIAN_POINT('Ctrl Pts',(5.20565637684034,-9.982501108806,7.5867197319657));
#179626=CARTESIAN_POINT('Ctrl Pts',(3.61302921615678,-11.5751282694896,
7.53711035696571));
#179627=CARTESIAN_POINT('Ctrl Pts',(1.36071428571433,-11.5751282694896,
7.48750098196571));
#179628=CARTESIAN_POINT('Ctrl Pts',(-0.891600644728117,-11.5751282694896,
7.43789160696572));
#179629=CARTESIAN_POINT('Ctrl Pts',(-2.48422780541168,-9.98250110880602,
7.38828223196573));
#179630=CARTESIAN_POINT('Ctrl Pts',(-4.07685496609524,-8.38987394812247,
7.33867285696573));
#179631=CARTESIAN_POINT('Ctrl Pts',(-4.07685496609525,-6.13755901768002,
7.28906348196573));
#179632=CARTESIAN_POINT('Ctrl Pts',(-4.07685496609526,-3.88524408723757,
7.23945410696573));
#179633=CARTESIAN_POINT('Ctrl Pts',(-2.4842278054117,-2.29261692655401,
7.18984473196573));
#179634=CARTESIAN_POINT('Ctrl Pts',(-0.891600644728144,-0.699989765870437,
7.14023535696572));
#179635=CARTESIAN_POINT('Ctrl Pts',(1.3607142857143,-0.699989765870433,
7.09062598196571));
#179636=CARTESIAN_POINT('Ctrl Pts',(3.61302921615675,-0.699989765870427,
7.04101660696571));
#179637=CARTESIAN_POINT('Ctrl Pts',(5.20565637684031,-2.29261692655398,
6.9914072319657));
#179638=CARTESIAN_POINT('Ctrl Pts',(6.79828353752388,-3.88524408723754,
6.94179785696569));
#179639=CARTESIAN_POINT('Ctrl Pts',(6.79828353752389,-6.13755901767999,
6.89218848196569));
#179640=CARTESIAN_POINT('Ctrl Pts',(6.79828353752389,-8.38987394812244,
6.84257910696569));
#179641=CARTESIAN_POINT('Ctrl Pts',(5.20565637684034,-9.982501108806,6.7929697319657));
#179642=CARTESIAN_POINT('Ctrl Pts',(3.61302921615678,-11.5751282694896,
6.74336035696571));
#179643=CARTESIAN_POINT('Ctrl Pts',(1.36071428571433,-11.5751282694896,
6.69375098196571));
#179644=CARTESIAN_POINT('Ctrl Pts',(-0.89160064472812,-11.5751282694896,
6.64414160696572));
#179645=CARTESIAN_POINT('Ctrl Pts',(-2.48422780541168,-9.98250110880602,
6.59453223196573));
#179646=CARTESIAN_POINT('Ctrl Pts',(-4.07685496609525,-8.38987394812247,
6.54492285696573));
#179647=CARTESIAN_POINT('Ctrl Pts',(-4.07685496609525,-6.13755901768002,
6.49531348196573));
#179648=CARTESIAN_POINT('Ctrl Pts',(-4.07685496609526,-3.88524408723757,
6.44570410696573));
#179649=CARTESIAN_POINT('Ctrl Pts',(-2.4842278054117,-2.29261692655401,
6.39609473196573));
#179650=CARTESIAN_POINT('Ctrl Pts',(-0.891600644728147,-0.699989765870437,
6.34648535696572));
#179651=CARTESIAN_POINT('Ctrl Pts',(1.3607142857143,-0.699989765870433,
6.29687598196571));
#179652=CARTESIAN_POINT('Ctrl Pts',(3.61302921615675,-0.699989765870427,
6.2472666069657));
#179653=CARTESIAN_POINT('Ctrl Pts',(5.20565637684031,-2.29261692655398,
6.1976572319657));
#179654=CARTESIAN_POINT('Ctrl Pts',(6.79828353752388,-3.88524408723754,
6.14804785696569));
#179655=CARTESIAN_POINT('Ctrl Pts',(6.79828353752388,-6.13755901767999,
6.09843848196569));
#179656=CARTESIAN_POINT('Ctrl Pts',(6.79828353752389,-8.38987394812244,
6.0488291069657));
#179657=CARTESIAN_POINT('Ctrl Pts',(5.20565637684033,-9.982501108806,5.9992197319657));
#179658=CARTESIAN_POINT('Ctrl Pts',(3.61302921615678,-11.5751282694896,
5.9496103569657));
#179659=CARTESIAN_POINT('Ctrl Pts',(1.36071428571433,-11.5751282694896,
5.90000098196571));
#179660=CARTESIAN_POINT('Ctrl Pts',(-0.792169748067518,-11.5751282694896,
5.85258166687801));
#179661=CARTESIAN_POINT('Ctrl Pts',(-2.36155557288302,-10.1013786992501,
5.80456877776761));
#179662=CARTESIAN_POINT('Ctrl Pts',(2.32591428571431,-0.786339686702723,
13.4185787265442));
#179663=CARTESIAN_POINT('Ctrl Pts',(2.32591428571431,-0.736608476556579,
13.3905280017558));
#179664=CARTESIAN_POINT('Ctrl Pts',(2.32591428571431,-0.686884992853219,
13.3624635749927));
#179665=CARTESIAN_POINT('Ctrl Pts',(2.32591428571431,-0.637168644611798,
13.3343865177877));
#179666=CARTESIAN_POINT('Ctrl Pts',(2.32591428571431,-0.587452296636249,
13.3063094607329));
#179667=CARTESIAN_POINT('Ctrl Pts',(2.32591428571462,-0.53774308140418,
13.2782197704583));
#179668=CARTESIAN_POINT('Ctrl Pts',(2.32591428571462,-0.488040466409086,
13.2501184101436));
#179669=CARTESIAN_POINT('Ctrl Pts',(2.32591428571462,-0.413079402383479,
13.2077361759299));
#179670=CARTESIAN_POINT('Ctrl Pts',(2.32591428571433,-0.338133333565077,
13.1653274111759));
#179671=CARTESIAN_POINT('Ctrl Pts',(2.32591428571431,-0.263200650536821,
13.1228950189385));
#179672=CARTESIAN_POINT('Ctrl Pts',(0.395514285714313,-0.263200650536827,
12.3692944449928));
#179673=CARTESIAN_POINT('Ctrl Pts',(0.395514285714299,-0.312737737217461,
12.397686578636));
#179674=CARTESIAN_POINT('Ctrl Pts',(0.395514285714292,-0.362277026585004,
12.4260748695488));
#179675=CARTESIAN_POINT('Ctrl Pts',(0.395514285714292,-0.461360350763038,
12.482843168053));
#179676=CARTESIAN_POINT('Ctrl Pts',(0.395514285714287,-0.510904385770624,
12.5112231761123));
#179677=CARTESIAN_POINT('Ctrl Pts',(0.395514285714287,-0.560450981668823,
12.5395987121934));
#179678=CARTESIAN_POINT('Ctrl Pts',(0.395514285714288,-0.635741057557905,
12.5827176434985));
#179679=CARTESIAN_POINT('Ctrl Pts',(0.395514285714123,-0.711037042002777,
12.6258262599356));
#179680=CARTESIAN_POINT('Ctrl Pts',(0.395514285714303,-0.786339686702733,
12.6689232373872));
#179681=CARTESIAN_POINT('Ctrl Pts',(1.36071428571437,-12.1336469966959,
17.4837900444657));
#179682=CARTESIAN_POINT('Ctrl Pts',(-1.12294667637629,-12.1336469966959,
17.4341806694657));
#179683=CARTESIAN_POINT('Ctrl Pts',(-2.87916018483889,-10.3774334882333,
17.3845712944657));
#179684=CARTESIAN_POINT('Ctrl Pts',(-4.6353736933015,-8.62121997977068,
17.3349619194657));
#179685=CARTESIAN_POINT('Ctrl Pts',(-4.63537369330151,-6.13755901768002,
17.2853525444657));
#179686=CARTESIAN_POINT('Ctrl Pts',(-4.63537369330152,-3.65389805558936,
17.2357431694657));
#179687=CARTESIAN_POINT('Ctrl Pts',(-2.87916018483892,-1.89768454712676,
17.1861337944657));
#179688=CARTESIAN_POINT('Ctrl Pts',(-1.12294667637632,-0.141471038664144,
17.1365244194657));
#179689=CARTESIAN_POINT('Ctrl Pts',(1.36071428571434,-0.141471038664139,
17.0869150444657));
#179690=CARTESIAN_POINT('Ctrl Pts',(3.84437524780499,-0.141471038664133,
17.0373056694657));
#179691=CARTESIAN_POINT('Ctrl Pts',(5.6005887562676,-1.89768454712673,16.9876962944657));
#179692=CARTESIAN_POINT('Ctrl Pts',(7.35680226473021,-3.65389805558933,
16.9380869194657));
#179693=CARTESIAN_POINT('Ctrl Pts',(7.35680226473022,-6.13755901767999,
16.8884775444657));
#179694=CARTESIAN_POINT('Ctrl Pts',(7.35680226473022,-8.62121997977064,
16.8388681694657));
#179695=CARTESIAN_POINT('Ctrl Pts',(5.60058875626762,-10.3774334882333,
16.7892587944657));
#179696=CARTESIAN_POINT('Ctrl Pts',(3.84437524780502,-12.1336469966959,
16.7396494194657));
#179697=CARTESIAN_POINT('Ctrl Pts',(1.36071428571437,-12.1336469966959,
16.6900400444657));
#179698=CARTESIAN_POINT('Ctrl Pts',(-1.12294667637629,-12.1336469966959,
16.6404306694657));
#179699=CARTESIAN_POINT('Ctrl Pts',(-2.8791601848389,-10.3774334882333,
16.5908212944657));
#179700=CARTESIAN_POINT('Ctrl Pts',(-4.6353736933015,-8.62121997977068,
16.5412119194657));
#179701=CARTESIAN_POINT('Ctrl Pts',(-4.63537369330151,-6.13755901768002,
16.4916025444657));
#179702=CARTESIAN_POINT('Ctrl Pts',(-4.63537369330152,-3.65389805558936,
16.4419931694657));
#179703=CARTESIAN_POINT('Ctrl Pts',(-2.87916018483892,-1.89768454712676,
16.3923837944657));
#179704=CARTESIAN_POINT('Ctrl Pts',(-1.12294667637632,-0.141471038664144,
16.3427744194657));
#179705=CARTESIAN_POINT('Ctrl Pts',(1.36071428571433,-0.141471038664139,
16.2931650444657));
#179706=CARTESIAN_POINT('Ctrl Pts',(3.84437524780499,-0.141471038664133,
16.2435556694657));
#179707=CARTESIAN_POINT('Ctrl Pts',(5.6005887562676,-1.89768454712673,16.1939462944657));
#179708=CARTESIAN_POINT('Ctrl Pts',(7.35680226473021,-3.65389805558933,
16.1443369194657));
#179709=CARTESIAN_POINT('Ctrl Pts',(7.35680226473021,-6.13755901767999,
16.0947275444657));
#179710=CARTESIAN_POINT('Ctrl Pts',(7.35680226473022,-8.62121997977064,
16.0451181694657));
#179711=CARTESIAN_POINT('Ctrl Pts',(5.60058875626762,-10.3774334882333,
15.9955087944657));
#179712=CARTESIAN_POINT('Ctrl Pts',(3.84437524780502,-12.1336469966959,
15.9458994194657));
#179713=CARTESIAN_POINT('Ctrl Pts',(1.36071428571436,-12.1336469966959,
15.8962900444657));
#179714=CARTESIAN_POINT('Ctrl Pts',(-1.12294667637629,-12.1336469966959,
15.8466806694657));
#179715=CARTESIAN_POINT('Ctrl Pts',(-2.8791601848389,-10.3774334882333,
15.7970712944657));
#179716=CARTESIAN_POINT('Ctrl Pts',(-4.63537369330151,-8.62121997977068,
15.7474619194657));
#179717=CARTESIAN_POINT('Ctrl Pts',(-4.63537369330152,-6.13755901768002,
15.6978525444657));
#179718=CARTESIAN_POINT('Ctrl Pts',(-4.63537369330152,-3.65389805558936,
15.6482431694657));
#179719=CARTESIAN_POINT('Ctrl Pts',(-2.87916018483892,-1.89768454712676,
15.5986337944657));
#179720=CARTESIAN_POINT('Ctrl Pts',(-1.12294667637632,-0.141471038664144,
15.5490244194657));
#179721=CARTESIAN_POINT('Ctrl Pts',(1.36071428571433,-0.141471038664139,
15.4994150444657));
#179722=CARTESIAN_POINT('Ctrl Pts',(3.84437524780498,-0.141471038664133,
15.4498056694657));
#179723=CARTESIAN_POINT('Ctrl Pts',(5.60058875626759,-1.89768454712673,
15.4001962944657));
#179724=CARTESIAN_POINT('Ctrl Pts',(7.3568022647302,-3.65389805558933,15.3505869194657));
#179725=CARTESIAN_POINT('Ctrl Pts',(7.35680226473021,-6.13755901767999,
15.3009775444657));
#179726=CARTESIAN_POINT('Ctrl Pts',(7.35680226473022,-8.62121997977064,
15.2513681694657));
#179727=CARTESIAN_POINT('Ctrl Pts',(5.60058875626762,-10.3774334882333,
15.2017587944657));
#179728=CARTESIAN_POINT('Ctrl Pts',(3.84437524780502,-12.1336469966959,
15.1521494194657));
#179729=CARTESIAN_POINT('Ctrl Pts',(1.36071428571436,-12.1336469966959,
15.1025400444657));
#179730=CARTESIAN_POINT('Ctrl Pts',(-1.12294667637629,-12.1336469966959,
15.0529306694657));
#179731=CARTESIAN_POINT('Ctrl Pts',(-2.8791601848389,-10.3774334882333,
15.0033212944657));
#179732=CARTESIAN_POINT('Ctrl Pts',(-4.63537369330151,-8.62121997977068,
14.9537119194657));
#179733=CARTESIAN_POINT('Ctrl Pts',(-4.63537369330152,-6.13755901768002,
14.9041025444657));
#179734=CARTESIAN_POINT('Ctrl Pts',(-4.63537369330153,-3.65389805558936,
14.8544931694657));
#179735=CARTESIAN_POINT('Ctrl Pts',(-2.87916018483893,-1.89768454712676,
14.8048837944657));
#179736=CARTESIAN_POINT('Ctrl Pts',(-1.12294667637632,-0.141471038664144,
14.7552744194657));
#179737=CARTESIAN_POINT('Ctrl Pts',(1.36071428571433,-0.141471038664139,
14.7056650444657));
#179738=CARTESIAN_POINT('Ctrl Pts',(3.84437524780498,-0.141471038664133,
14.6560556694657));
#179739=CARTESIAN_POINT('Ctrl Pts',(5.60058875626759,-1.89768454712673,
14.6064462944657));
#179740=CARTESIAN_POINT('Ctrl Pts',(7.3568022647302,-3.65389805558933,14.5568369194657));
#179741=CARTESIAN_POINT('Ctrl Pts',(7.35680226473021,-6.13755901767999,
14.5072275444657));
#179742=CARTESIAN_POINT('Ctrl Pts',(7.35680226473021,-8.62121997977064,
14.4576181694657));
#179743=CARTESIAN_POINT('Ctrl Pts',(5.60058875626761,-10.3774334882333,
14.4080087944657));
#179744=CARTESIAN_POINT('Ctrl Pts',(3.84437524780501,-12.1336469966959,
14.3583994194657));
#179745=CARTESIAN_POINT('Ctrl Pts',(1.36071428571436,-12.1336469966959,
14.3087900444657));
#179746=CARTESIAN_POINT('Ctrl Pts',(-1.1229466763763,-12.1336469966959,
14.2591806694657));
#179747=CARTESIAN_POINT('Ctrl Pts',(-2.8791601848389,-10.3774334882333,
14.2095712944657));
#179748=CARTESIAN_POINT('Ctrl Pts',(-4.63537369330151,-8.62121997977068,
14.1599619194657));
#179749=CARTESIAN_POINT('Ctrl Pts',(-4.63537369330152,-6.13755901768002,
14.1103525444657));
#179750=CARTESIAN_POINT('Ctrl Pts',(-4.63537369330153,-3.65389805558936,
14.0607431694657));
#179751=CARTESIAN_POINT('Ctrl Pts',(-2.87916018483893,-1.89768454712676,
14.0111337944657));
#179752=CARTESIAN_POINT('Ctrl Pts',(-1.12294667637633,-0.141471038664144,
13.9615244194657));
#179753=CARTESIAN_POINT('Ctrl Pts',(1.36071428571432,-0.141471038664139,
13.9119150444657));
#179754=CARTESIAN_POINT('Ctrl Pts',(3.84437524780498,-0.141471038664133,
13.8623056694657));
#179755=CARTESIAN_POINT('Ctrl Pts',(5.60058875626759,-1.89768454712673,
13.8126962944657));
#179756=CARTESIAN_POINT('Ctrl Pts',(7.3568022647302,-3.65389805558933,13.7630869194657));
#179757=CARTESIAN_POINT('Ctrl Pts',(7.35680226473021,-6.13755901767999,
13.7134775444657));
#179758=CARTESIAN_POINT('Ctrl Pts',(7.35680226473021,-8.62121997977064,
13.6638681694657));
#179759=CARTESIAN_POINT('Ctrl Pts',(5.60058875626761,-10.3774334882333,
13.6142587944657));
#179760=CARTESIAN_POINT('Ctrl Pts',(3.84437524780501,-12.1336469966959,
13.5646494194657));
#179761=CARTESIAN_POINT('Ctrl Pts',(1.36071428571436,-12.1336469966959,
13.5150400444657));
#179762=CARTESIAN_POINT('Ctrl Pts',(-1.1229466763763,-12.1336469966959,
13.4654306694657));
#179763=CARTESIAN_POINT('Ctrl Pts',(-2.87916018483891,-10.3774334882333,
13.4158212944657));
#179764=CARTESIAN_POINT('Ctrl Pts',(-4.63537369330152,-8.62121997977068,
13.3662119194657));
#179765=CARTESIAN_POINT('Ctrl Pts',(-4.63537369330153,-6.13755901768002,
13.3166025444657));
#179766=CARTESIAN_POINT('Ctrl Pts',(-4.63537369330153,-3.65389805558936,
13.2669931694657));
#179767=CARTESIAN_POINT('Ctrl Pts',(-2.87916018483893,-1.89768454712676,
13.2173837944657));
#179768=CARTESIAN_POINT('Ctrl Pts',(-1.12294667637633,-0.141471038664144,
13.1677744194657));
#179769=CARTESIAN_POINT('Ctrl Pts',(1.36071428571432,-0.141471038664139,
13.1181650444657));
#179770=CARTESIAN_POINT('Ctrl Pts',(3.84437524780497,-0.141471038664133,
13.0685556694657));
#179771=CARTESIAN_POINT('Ctrl Pts',(5.60058875626759,-1.89768454712673,
13.0189462944657));
#179772=CARTESIAN_POINT('Ctrl Pts',(7.3568022647302,-3.65389805558933,12.9693369194657));
#179773=CARTESIAN_POINT('Ctrl Pts',(7.3568022647302,-6.13755901767999,12.9197275444657));
#179774=CARTESIAN_POINT('Ctrl Pts',(7.35680226473021,-8.62121997977064,
12.8701181694657));
#179775=CARTESIAN_POINT('Ctrl Pts',(5.60058875626761,-10.3774334882333,
12.8205087944657));
#179776=CARTESIAN_POINT('Ctrl Pts',(3.84437524780501,-12.1336469966959,
12.7708994194657));
#179777=CARTESIAN_POINT('Ctrl Pts',(1.36071428571435,-12.1336469966959,
12.7212900444657));
#179778=CARTESIAN_POINT('Ctrl Pts',(-1.1229466763763,-12.1336469966959,
12.6716806694657));
#179779=CARTESIAN_POINT('Ctrl Pts',(-2.87916018483891,-10.3774334882333,
12.6220712944657));
#179780=CARTESIAN_POINT('Ctrl Pts',(-4.63537369330152,-8.62121997977068,
12.5724619194657));
#179781=CARTESIAN_POINT('Ctrl Pts',(-4.63537369330153,-6.13755901768002,
12.5228525444657));
#179782=CARTESIAN_POINT('Ctrl Pts',(-4.63537369330153,-3.65389805558936,
12.4732431694657));
#179783=CARTESIAN_POINT('Ctrl Pts',(-2.87916018483893,-1.89768454712676,
12.4236337944657));
#179784=CARTESIAN_POINT('Ctrl Pts',(-1.12294667637633,-0.141471038664144,
12.3740244194657));
#179785=CARTESIAN_POINT('Ctrl Pts',(1.36071428571432,-0.141471038664139,
12.3244150444657));
#179786=CARTESIAN_POINT('Ctrl Pts',(3.84437524780497,-0.141471038664133,
12.2748056694657));
#179787=CARTESIAN_POINT('Ctrl Pts',(5.60058875626758,-1.89768454712673,
12.2251962944657));
#179788=CARTESIAN_POINT('Ctrl Pts',(7.35680226473019,-3.65389805558933,
12.1755869194657));
#179789=CARTESIAN_POINT('Ctrl Pts',(7.3568022647302,-6.13755901767999,12.1259775444657));
#179790=CARTESIAN_POINT('Ctrl Pts',(7.35680226473021,-8.62121997977064,
12.0763681694657));
#179791=CARTESIAN_POINT('Ctrl Pts',(5.60058875626761,-10.3774334882333,
12.0267587944657));
#179792=CARTESIAN_POINT('Ctrl Pts',(3.844375247805,-12.1336469966959,11.9771494194657));
#179793=CARTESIAN_POINT('Ctrl Pts',(1.36071428571435,-12.1336469966959,
11.9275400444657));
#179794=CARTESIAN_POINT('Ctrl Pts',(-1.12294667637631,-12.1336469966959,
11.8779306694657));
#179795=CARTESIAN_POINT('Ctrl Pts',(-2.87916018483891,-10.3774334882333,
11.8283212944657));
#179796=CARTESIAN_POINT('Ctrl Pts',(-4.63537369330152,-8.62121997977068,
11.7787119194657));
#179797=CARTESIAN_POINT('Ctrl Pts',(-4.63537369330153,-6.13755901768002,
11.7291025444657));
#179798=CARTESIAN_POINT('Ctrl Pts',(-4.63537369330154,-3.65389805558936,
11.6794931694657));
#179799=CARTESIAN_POINT('Ctrl Pts',(-2.87916018483894,-1.89768454712676,
11.6298837944657));
#179800=CARTESIAN_POINT('Ctrl Pts',(-1.12294667637634,-0.141471038664144,
11.5802744194657));
#179801=CARTESIAN_POINT('Ctrl Pts',(1.36071428571432,-0.141471038664139,
11.5306650444657));
#179802=CARTESIAN_POINT('Ctrl Pts',(3.84437524780497,-0.141471038664133,
11.4810556694657));
#179803=CARTESIAN_POINT('Ctrl Pts',(5.60058875626758,-1.89768454712673,
11.4314462944657));
#179804=CARTESIAN_POINT('Ctrl Pts',(7.35680226473019,-3.65389805558933,
11.3818369194657));
#179805=CARTESIAN_POINT('Ctrl Pts',(7.3568022647302,-6.13755901767999,11.3322275444657));
#179806=CARTESIAN_POINT('Ctrl Pts',(7.3568022647302,-8.62121997977064,11.2826181694657));
#179807=CARTESIAN_POINT('Ctrl Pts',(5.6005887562676,-10.3774334882333,11.2330087944657));
#179808=CARTESIAN_POINT('Ctrl Pts',(3.844375247805,-12.1336469966959,11.1833994194657));
#179809=CARTESIAN_POINT('Ctrl Pts',(1.36071428571435,-12.1336469966959,
11.1337900444657));
#179810=CARTESIAN_POINT('Ctrl Pts',(-1.12294667637631,-12.1336469966959,
11.0841806694657));
#179811=CARTESIAN_POINT('Ctrl Pts',(-2.87916018483892,-10.3774334882333,
11.0345712944657));
#179812=CARTESIAN_POINT('Ctrl Pts',(-4.63537369330153,-8.62121997977068,
10.9849619194657));
#179813=CARTESIAN_POINT('Ctrl Pts',(-4.63537369330153,-6.13755901768002,
10.9353525444657));
#179814=CARTESIAN_POINT('Ctrl Pts',(-4.63537369330154,-3.65389805558936,
10.8857431694657));
#179815=CARTESIAN_POINT('Ctrl Pts',(-2.87916018483894,-1.89768454712676,
10.8361337944657));
#179816=CARTESIAN_POINT('Ctrl Pts',(-1.12294667637634,-0.141471038664144,
10.7865244194657));
#179817=CARTESIAN_POINT('Ctrl Pts',(1.36071428571431,-0.141471038664139,
10.7369150444657));
#179818=CARTESIAN_POINT('Ctrl Pts',(3.84437524780497,-0.141471038664133,
10.6873056694657));
#179819=CARTESIAN_POINT('Ctrl Pts',(5.60058875626758,-1.89768454712673,
10.6376962944657));
#179820=CARTESIAN_POINT('Ctrl Pts',(7.35680226473019,-3.65389805558933,
10.5880869194657));
#179821=CARTESIAN_POINT('Ctrl Pts',(7.35680226473019,-6.13755901767999,
10.5384775444657));
#179822=CARTESIAN_POINT('Ctrl Pts',(7.3568022647302,-8.62121997977064,10.4888681694657));
#179823=CARTESIAN_POINT('Ctrl Pts',(5.6005887562676,-10.3774334882333,10.4392587944657));
#179824=CARTESIAN_POINT('Ctrl Pts',(3.844375247805,-12.1336469966959,10.3896494194657));
#179825=CARTESIAN_POINT('Ctrl Pts',(1.36071428571435,-12.1336469966959,
10.3400400444657));
#179826=CARTESIAN_POINT('Ctrl Pts',(-1.12294667637631,-12.1336469966959,
10.2904306694657));
#179827=CARTESIAN_POINT('Ctrl Pts',(-2.87916018483892,-10.3774334882333,
10.2408212944657));
#179828=CARTESIAN_POINT('Ctrl Pts',(-4.63537369330153,-8.62121997977068,
10.1912119194657));
#179829=CARTESIAN_POINT('Ctrl Pts',(-4.63537369330154,-6.13755901768002,
10.1416025444657));
#179830=CARTESIAN_POINT('Ctrl Pts',(-4.63537369330154,-3.65389805558936,
10.0919931694657));
#179831=CARTESIAN_POINT('Ctrl Pts',(-2.87916018483894,-1.89768454712676,
10.0423837944657));
#179832=CARTESIAN_POINT('Ctrl Pts',(-1.12294667637634,-0.141471038664144,
9.99277441946572));
#179833=CARTESIAN_POINT('Ctrl Pts',(1.36071428571431,-0.141471038664139,
9.94316504446571));
#179834=CARTESIAN_POINT('Ctrl Pts',(3.84437524780496,-0.141471038664133,
9.89355566946571));
#179835=CARTESIAN_POINT('Ctrl Pts',(5.60058875626757,-1.89768454712673,
9.8439462944657));
#179836=CARTESIAN_POINT('Ctrl Pts',(7.35680226473018,-3.65389805558933,
9.79433691946569));
#179837=CARTESIAN_POINT('Ctrl Pts',(7.35680226473019,-6.13755901767999,
9.74472754446569));
#179838=CARTESIAN_POINT('Ctrl Pts',(7.3568022647302,-8.62121997977064,9.69511816946569));
#179839=CARTESIAN_POINT('Ctrl Pts',(5.6005887562676,-10.3774334882333,9.6455087944657));
#179840=CARTESIAN_POINT('Ctrl Pts',(3.844375247805,-12.1336469966959,9.59589941946571));
#179841=CARTESIAN_POINT('Ctrl Pts',(1.36071428571434,-12.1336469966959,
9.54629004446571));
#179842=CARTESIAN_POINT('Ctrl Pts',(-1.12294667637631,-12.1336469966959,
9.49668066946572));
#179843=CARTESIAN_POINT('Ctrl Pts',(-2.87916018483892,-10.3774334882333,
9.44707129446573));
#179844=CARTESIAN_POINT('Ctrl Pts',(-4.63537369330153,-8.62121997977068,
9.39746191946573));
#179845=CARTESIAN_POINT('Ctrl Pts',(-4.63537369330154,-6.13755901768002,
9.34785254446573));
#179846=CARTESIAN_POINT('Ctrl Pts',(-4.63537369330154,-3.65389805558936,
9.29824316946573));
#179847=CARTESIAN_POINT('Ctrl Pts',(-2.87916018483894,-1.89768454712676,
9.24863379446573));
#179848=CARTESIAN_POINT('Ctrl Pts',(-1.12294667637634,-0.141471038664144,
9.19902441946572));
#179849=CARTESIAN_POINT('Ctrl Pts',(1.36071428571431,-0.141471038664139,
9.14941504446571));
#179850=CARTESIAN_POINT('Ctrl Pts',(3.84437524780496,-0.141471038664133,
9.0998056694657));
#179851=CARTESIAN_POINT('Ctrl Pts',(5.60058875626757,-1.89768454712673,
9.0501962944657));
#179852=CARTESIAN_POINT('Ctrl Pts',(7.35680226473018,-3.65389805558933,
9.00058691946569));
#179853=CARTESIAN_POINT('Ctrl Pts',(7.35680226473019,-6.13755901767999,
8.95097754446569));
#179854=CARTESIAN_POINT('Ctrl Pts',(7.3568022647302,-8.62121997977064,8.90136816946569));
#179855=CARTESIAN_POINT('Ctrl Pts',(5.60058875626759,-10.3774334882333,
8.8517587944657));
#179856=CARTESIAN_POINT('Ctrl Pts',(3.84437524780499,-12.1336469966959,
8.8021494194657));
#179857=CARTESIAN_POINT('Ctrl Pts',(1.36071428571434,-12.1336469966959,
8.75254004446571));
#179858=CARTESIAN_POINT('Ctrl Pts',(-1.12294667637632,-12.1336469966959,
8.70293066946572));
#179859=CARTESIAN_POINT('Ctrl Pts',(-2.87916018483892,-10.3774334882333,
8.65332129446573));
#179860=CARTESIAN_POINT('Ctrl Pts',(-4.63537369330153,-8.62121997977068,
8.60371191946573));
#179861=CARTESIAN_POINT('Ctrl Pts',(-4.63537369330154,-6.13755901768002,
8.55410254446574));
#179862=CARTESIAN_POINT('Ctrl Pts',(-4.63537369330155,-3.65389805558936,
8.50449316946573));
#179863=CARTESIAN_POINT('Ctrl Pts',(-2.87916018483895,-1.89768454712676,
8.45488379446573));
#179864=CARTESIAN_POINT('Ctrl Pts',(-1.12294667637635,-0.141471038664144,
8.40527441946572));
#179865=CARTESIAN_POINT('Ctrl Pts',(1.36071428571431,-0.141471038664139,
8.35566504446571));
#179866=CARTESIAN_POINT('Ctrl Pts',(3.84437524780496,-0.141471038664133,
8.3060556694657));
#179867=CARTESIAN_POINT('Ctrl Pts',(5.60058875626757,-1.89768454712673,
8.2564462944657));
#179868=CARTESIAN_POINT('Ctrl Pts',(7.35680226473018,-3.65389805558933,
8.20683691946569));
#179869=CARTESIAN_POINT('Ctrl Pts',(7.35680226473019,-6.13755901767999,
8.15722754446569));
#179870=CARTESIAN_POINT('Ctrl Pts',(7.35680226473019,-8.62121997977064,
8.10761816946569));
#179871=CARTESIAN_POINT('Ctrl Pts',(5.60058875626759,-10.3774334882333,
8.0580087944657));
#179872=CARTESIAN_POINT('Ctrl Pts',(3.84437524780499,-12.1336469966959,
8.00839941946571));
#179873=CARTESIAN_POINT('Ctrl Pts',(1.36071428571434,-12.1336469966959,
7.95879004446571));
#179874=CARTESIAN_POINT('Ctrl Pts',(-1.12294667637632,-12.1336469966959,
7.90918066946572));
#179875=CARTESIAN_POINT('Ctrl Pts',(-2.87916018483893,-10.3774334882333,
7.85957129446573));
#179876=CARTESIAN_POINT('Ctrl Pts',(-4.63537369330153,-8.62121997977068,
7.80996191946573));
#179877=CARTESIAN_POINT('Ctrl Pts',(-4.63537369330154,-6.13755901768002,
7.76035254446573));
#179878=CARTESIAN_POINT('Ctrl Pts',(-4.63537369330155,-3.65389805558936,
7.71074316946573));
#179879=CARTESIAN_POINT('Ctrl Pts',(-2.87916018483895,-1.89768454712676,
7.66113379446573));
#179880=CARTESIAN_POINT('Ctrl Pts',(-1.12294667637635,-0.141471038664144,
7.61152441946572));
#179881=CARTESIAN_POINT('Ctrl Pts',(1.3607142857143,-0.141471038664139,
7.56191504446571));
#179882=CARTESIAN_POINT('Ctrl Pts',(3.84437524780496,-0.141471038664133,
7.5123056694657));
#179883=CARTESIAN_POINT('Ctrl Pts',(5.60058875626757,-1.89768454712673,
7.4626962944657));
#179884=CARTESIAN_POINT('Ctrl Pts',(7.35680226473017,-3.65389805558933,
7.41308691946569));
#179885=CARTESIAN_POINT('Ctrl Pts',(7.35680226473018,-6.13755901767999,
7.36347754446569));
#179886=CARTESIAN_POINT('Ctrl Pts',(7.35680226473019,-8.62121997977064,
7.31386816946569));
#179887=CARTESIAN_POINT('Ctrl Pts',(5.60058875626759,-10.3774334882333,
7.2642587944657));
#179888=CARTESIAN_POINT('Ctrl Pts',(3.84437524780499,-12.1336469966959,
7.2146494194657));
#179889=CARTESIAN_POINT('Ctrl Pts',(1.36071428571433,-12.1336469966959,
7.16504004446571));
#179890=CARTESIAN_POINT('Ctrl Pts',(-1.12294667637632,-12.1336469966959,
7.11543066946572));
#179891=CARTESIAN_POINT('Ctrl Pts',(-2.87916018483893,-10.3774334882333,
7.06582129446573));
#179892=CARTESIAN_POINT('Ctrl Pts',(-4.63537369330154,-8.62121997977068,
7.01621191946573));
#179893=CARTESIAN_POINT('Ctrl Pts',(-4.63537369330155,-6.13755901768002,
6.96660254446573));
#179894=CARTESIAN_POINT('Ctrl Pts',(-4.63537369330155,-3.65389805558936,
6.91699316946573));
#179895=CARTESIAN_POINT('Ctrl Pts',(-2.87916018483895,-1.89768454712676,
6.86738379446573));
#179896=CARTESIAN_POINT('Ctrl Pts',(-1.12294667637635,-0.141471038664144,
6.81777441946572));
#179897=CARTESIAN_POINT('Ctrl Pts',(1.3607142857143,-0.141471038664139,
6.76816504446571));
#179898=CARTESIAN_POINT('Ctrl Pts',(3.84437524780495,-0.141471038664133,
6.7185556694657));
#179899=CARTESIAN_POINT('Ctrl Pts',(5.60058875626756,-1.89768454712673,
6.6689462944657));
#179900=CARTESIAN_POINT('Ctrl Pts',(7.35680226473017,-3.65389805558933,
6.61933691946569));
#179901=CARTESIAN_POINT('Ctrl Pts',(7.35680226473018,-6.13755901767999,
6.56972754446569));
#179902=CARTESIAN_POINT('Ctrl Pts',(7.35680226473019,-8.62121997977064,
6.52011816946569));
#179903=CARTESIAN_POINT('Ctrl Pts',(5.60058875626759,-10.3774334882333,
6.4705087944657));
#179904=CARTESIAN_POINT('Ctrl Pts',(3.84437524780499,-12.1336469966959,
6.4208994194657));
#179905=CARTESIAN_POINT('Ctrl Pts',(1.36071428571433,-12.1336469966959,
6.37129004446571));
#179906=CARTESIAN_POINT('Ctrl Pts',(-1.12294667637632,-12.1336469966959,
6.32168066946572));
#179907=CARTESIAN_POINT('Ctrl Pts',(-2.87916018483893,-10.3774334882333,
6.27207129446573));
#179908=CARTESIAN_POINT('Ctrl Pts',(-4.63537369330154,-8.62121997977068,
6.22246191946573));
#179909=CARTESIAN_POINT('Ctrl Pts',(-4.63537369330155,-6.13755901768002,
6.17285254446573));
#179910=CARTESIAN_POINT('Ctrl Pts',(-4.63537369330156,-3.65389805558936,
6.12324316946573));
#179911=CARTESIAN_POINT('Ctrl Pts',(-2.87916018483896,-1.89768454712676,
6.07363379446573));
#179912=CARTESIAN_POINT('Ctrl Pts',(-1.12294667637636,-0.141471038664144,
6.02402441946572));
#179913=CARTESIAN_POINT('Ctrl Pts',(1.3607142857143,-0.141471038664139,
5.97441504446571));
#179914=CARTESIAN_POINT('Ctrl Pts',(3.84437524780495,-0.141471038664133,
5.9248056694657));
#179915=CARTESIAN_POINT('Ctrl Pts',(5.60058875626756,-1.89768454712673,
5.8751962944657));
#179916=CARTESIAN_POINT('Ctrl Pts',(7.35680226473017,-3.65389805558933,
5.82558691946569));
#179917=CARTESIAN_POINT('Ctrl Pts',(7.35680226473018,-6.13755901767999,
5.77597754446569));
#179918=CARTESIAN_POINT('Ctrl Pts',(7.35680226473019,-8.62121997977064,
5.72636816946569));
#179919=CARTESIAN_POINT('Ctrl Pts',(5.60058875626758,-10.3774334882333,
5.6767587944657));
#179920=CARTESIAN_POINT('Ctrl Pts',(3.84437524780498,-12.1336469966959,
5.6271494194657));
#179921=CARTESIAN_POINT('Ctrl Pts',(1.36071428571433,-12.1336469966959,
5.57754004446571));
#179922=CARTESIAN_POINT('Ctrl Pts',(-1.01330275708077,-12.1336469966959,
5.53012072937801));
#179923=CARTESIAN_POINT('Ctrl Pts',(-2.74388770098424,-10.5085215641781,
5.48210784026761));
#179924=CARTESIAN_POINT('Ctrl Pts',(1.36071428571437,-11.5751282694896,
17.8062509819657));
#179925=CARTESIAN_POINT('Ctrl Pts',(-0.891600644728081,-11.5751282694896,
17.7566416069657));
#179926=CARTESIAN_POINT('Ctrl Pts',(-2.48422780541164,-9.98250110880602,
17.7070322319657));
#179927=CARTESIAN_POINT('Ctrl Pts',(-4.07685496609521,-8.38987394812247,
17.6574228569657));
#179928=CARTESIAN_POINT('Ctrl Pts',(-4.07685496609522,-6.13755901768002,
17.6078134819657));
#179929=CARTESIAN_POINT('Ctrl Pts',(-4.07685496609522,-3.88524408723757,
17.5582041069657));
#179930=CARTESIAN_POINT('Ctrl Pts',(-2.48422780541167,-2.29261692655401,
17.5085947319657));
#179931=CARTESIAN_POINT('Ctrl Pts',(-0.891600644728108,-0.699989765870437,
17.4589853569657));
#179932=CARTESIAN_POINT('Ctrl Pts',(1.36071428571434,-0.699989765870433,
17.4093759819657));
#179933=CARTESIAN_POINT('Ctrl Pts',(3.61302921615679,-0.699989765870427,
17.3597666069657));
#179934=CARTESIAN_POINT('Ctrl Pts',(5.20565637684035,-2.29261692655398,
17.3101572319657));
#179935=CARTESIAN_POINT('Ctrl Pts',(6.79828353752392,-3.88524408723754,
17.2605478569657));
#179936=CARTESIAN_POINT('Ctrl Pts',(6.79828353752392,-6.13755901767999,
17.2109384819657));
#179937=CARTESIAN_POINT('Ctrl Pts',(6.79828353752393,-8.38987394812244,
17.1613291069657));
#179938=CARTESIAN_POINT('Ctrl Pts',(5.20565637684037,-9.982501108806,17.1117197319657));
#179939=CARTESIAN_POINT('Ctrl Pts',(3.61302921615682,-11.5751282694896,
17.0621103569657));
#179940=CARTESIAN_POINT('Ctrl Pts',(1.36071428571437,-11.5751282694896,
17.0125009819657));
#179941=CARTESIAN_POINT('Ctrl Pts',(-0.891600644728083,-11.5751282694896,
16.9628916069657));
#179942=CARTESIAN_POINT('Ctrl Pts',(-2.48422780541165,-9.98250110880602,
16.9132822319657));
#179943=CARTESIAN_POINT('Ctrl Pts',(-4.07685496609521,-8.38987394812247,
16.8636728569657));
#179944=CARTESIAN_POINT('Ctrl Pts',(-4.07685496609522,-6.13755901768002,
16.8140634819657));
#179945=CARTESIAN_POINT('Ctrl Pts',(-4.07685496609523,-3.88524408723757,
16.7644541069657));
#179946=CARTESIAN_POINT('Ctrl Pts',(-2.48422780541167,-2.29261692655401,
16.7148447319657));
#179947=CARTESIAN_POINT('Ctrl Pts',(-0.891600644728111,-0.699989765870437,
16.6652353569657));
#179948=CARTESIAN_POINT('Ctrl Pts',(1.36071428571434,-0.699989765870433,
16.6156259819657));
#179949=CARTESIAN_POINT('Ctrl Pts',(3.61302921615678,-0.699989765870427,
16.5660166069657));
#179950=CARTESIAN_POINT('Ctrl Pts',(5.20565637684035,-2.29261692655398,
16.5164072319657));
#179951=CARTESIAN_POINT('Ctrl Pts',(6.79828353752391,-3.88524408723754,
16.4667978569657));
#179952=CARTESIAN_POINT('Ctrl Pts',(6.79828353752392,-6.13755901767999,
16.4171884819657));
#179953=CARTESIAN_POINT('Ctrl Pts',(6.79828353752393,-8.38987394812244,
16.3675791069657));
#179954=CARTESIAN_POINT('Ctrl Pts',(5.20565637684037,-9.982501108806,16.3179697319657));
#179955=CARTESIAN_POINT('Ctrl Pts',(3.61302921615681,-11.5751282694896,
16.2683603569657));
#179956=CARTESIAN_POINT('Ctrl Pts',(1.36071428571436,-11.5751282694896,
16.2187509819657));
#179957=CARTESIAN_POINT('Ctrl Pts',(-0.891600644728086,-11.5751282694896,
16.1691416069657));
#179958=CARTESIAN_POINT('Ctrl Pts',(-2.48422780541165,-9.98250110880602,
16.1195322319657));
#179959=CARTESIAN_POINT('Ctrl Pts',(-4.07685496609522,-8.38987394812247,
16.0699228569657));
#179960=CARTESIAN_POINT('Ctrl Pts',(-4.07685496609522,-6.13755901768002,
16.0203134819657));
#179961=CARTESIAN_POINT('Ctrl Pts',(-4.07685496609523,-3.88524408723757,
15.9707041069657));
#179962=CARTESIAN_POINT('Ctrl Pts',(-2.48422780541167,-2.29261692655401,
15.9210947319657));
#179963=CARTESIAN_POINT('Ctrl Pts',(-0.891600644728114,-0.699989765870437,
15.8714853569657));
#179964=CARTESIAN_POINT('Ctrl Pts',(1.36071428571433,-0.699989765870433,
15.8218759819657));
#179965=CARTESIAN_POINT('Ctrl Pts',(3.61302921615678,-0.699989765870427,
15.7722666069657));
#179966=CARTESIAN_POINT('Ctrl Pts',(5.20565637684035,-2.29261692655398,
15.7226572319657));
#179967=CARTESIAN_POINT('Ctrl Pts',(6.79828353752391,-3.88524408723754,
15.6730478569657));
#179968=CARTESIAN_POINT('Ctrl Pts',(6.79828353752392,-6.13755901767999,
15.6234384819657));
#179969=CARTESIAN_POINT('Ctrl Pts',(6.79828353752392,-8.38987394812244,
15.5738291069657));
#179970=CARTESIAN_POINT('Ctrl Pts',(5.20565637684037,-9.982501108806,15.5242197319657));
#179971=CARTESIAN_POINT('Ctrl Pts',(3.61302921615681,-11.5751282694896,
15.4746103569657));
#179972=CARTESIAN_POINT('Ctrl Pts',(1.36071428571436,-11.5751282694896,
15.4250009819657));
#179973=CARTESIAN_POINT('Ctrl Pts',(-0.891600644728089,-11.5751282694896,
15.3753916069657));
#179974=CARTESIAN_POINT('Ctrl Pts',(-2.48422780541165,-9.98250110880602,
15.3257822319657));
#179975=CARTESIAN_POINT('Ctrl Pts',(-4.07685496609522,-8.38987394812247,
15.2761728569657));
#179976=CARTESIAN_POINT('Ctrl Pts',(-4.07685496609522,-6.13755901768002,
15.2265634819657));
#179977=CARTESIAN_POINT('Ctrl Pts',(-4.07685496609523,-3.88524408723757,
15.1769541069657));
#179978=CARTESIAN_POINT('Ctrl Pts',(-2.48422780541167,-2.29261692655401,
15.1273447319657));
#179979=CARTESIAN_POINT('Ctrl Pts',(-0.891600644728117,-0.699989765870437,
15.0777353569657));
#179980=CARTESIAN_POINT('Ctrl Pts',(1.36071428571433,-0.699989765870433,
15.0281259819657));
#179981=CARTESIAN_POINT('Ctrl Pts',(3.61302921615678,-0.699989765870427,
14.9785166069657));
#179982=CARTESIAN_POINT('Ctrl Pts',(5.20565637684034,-2.29261692655398,
14.9289072319657));
#179983=CARTESIAN_POINT('Ctrl Pts',(6.79828353752391,-3.88524408723754,
14.8792978569657));
#179984=CARTESIAN_POINT('Ctrl Pts',(6.79828353752391,-6.13755901767999,
14.8296884819657));
#179985=CARTESIAN_POINT('Ctrl Pts',(6.79828353752392,-8.38987394812244,
14.7800791069657));
#179986=CARTESIAN_POINT('Ctrl Pts',(5.20565637684036,-9.982501108806,14.7304697319657));
#179987=CARTESIAN_POINT('Ctrl Pts',(3.61302921615681,-11.5751282694896,
14.6808603569657));
#179988=CARTESIAN_POINT('Ctrl Pts',(1.36071428571436,-11.5751282694896,
14.6312509819657));
#179989=CARTESIAN_POINT('Ctrl Pts',(-0.891600644728092,-11.5751282694896,
14.5816416069657));
#179990=CARTESIAN_POINT('Ctrl Pts',(-2.48422780541166,-9.98250110880602,
14.5320322319657));
#179991=CARTESIAN_POINT('Ctrl Pts',(-4.07685496609522,-8.38987394812247,
14.4824228569657));
#179992=CARTESIAN_POINT('Ctrl Pts',(-4.07685496609523,-6.13755901768002,
14.4328134819657));
#179993=CARTESIAN_POINT('Ctrl Pts',(-4.07685496609523,-3.88524408723757,
14.3832041069657));
#179994=CARTESIAN_POINT('Ctrl Pts',(-2.48422780541168,-2.29261692655401,
14.3335947319657));
#179995=CARTESIAN_POINT('Ctrl Pts',(-0.89160064472812,-0.699989765870437,
14.2839853569657));
#179996=CARTESIAN_POINT('Ctrl Pts',(1.36071428571433,-0.699989765870433,
14.2343759819657));
#179997=CARTESIAN_POINT('Ctrl Pts',(3.61302921615678,-0.699989765870427,
14.1847666069657));
#179998=CARTESIAN_POINT('Ctrl Pts',(5.20565637684034,-2.29261692655398,
14.1351572319657));
#179999=CARTESIAN_POINT('Ctrl Pts',(6.79828353752391,-3.88524408723754,
14.0855478569657));
#180000=CARTESIAN_POINT('Ctrl Pts',(6.79828353752391,-6.13755901767999,
14.0359384819657));
#180001=CARTESIAN_POINT('Ctrl Pts',(6.79828353752392,-8.38987394812244,
13.9863291069657));
#180002=CARTESIAN_POINT('Ctrl Pts',(5.20565637684036,-9.982501108806,13.9367197319657));
#180003=CARTESIAN_POINT('Ctrl Pts',(3.61302921615681,-11.5751282694896,
13.8871103569657));
#180004=CARTESIAN_POINT('Ctrl Pts',(1.36071428571436,-11.5751282694896,
13.8375009819657));
#180005=CARTESIAN_POINT('Ctrl Pts',(-0.891600644728095,-11.5751282694896,
13.7878916069657));
#180006=CARTESIAN_POINT('Ctrl Pts',(-2.48422780541166,-9.98250110880602,
13.7382822319657));
#180007=CARTESIAN_POINT('Ctrl Pts',(-4.07685496609522,-8.38987394812247,
13.6886728569657));
#180008=CARTESIAN_POINT('Ctrl Pts',(-4.07685496609523,-6.13755901768002,
13.6390634819657));
#180009=CARTESIAN_POINT('Ctrl Pts',(-4.07685496609524,-3.88524408723757,
13.5894541069657));
#180010=CARTESIAN_POINT('Ctrl Pts',(-2.48422780541168,-2.29261692655401,
13.5398447319657));
#180011=CARTESIAN_POINT('Ctrl Pts',(-0.891600644728122,-0.699989765870437,
13.4902353569657));
#180012=CARTESIAN_POINT('Ctrl Pts',(1.36071428571433,-0.699989765870433,
13.4406259819657));
#180013=CARTESIAN_POINT('Ctrl Pts',(3.61302921615677,-0.699989765870427,
13.3910166069657));
#180014=CARTESIAN_POINT('Ctrl Pts',(5.20565637684034,-2.29261692655398,
13.3414072319657));
#180015=CARTESIAN_POINT('Ctrl Pts',(6.7982835375239,-3.88524408723754,13.2917978569657));
#180016=CARTESIAN_POINT('Ctrl Pts',(6.79828353752391,-6.13755901767999,
13.2421884819657));
#180017=CARTESIAN_POINT('Ctrl Pts',(6.79828353752391,-8.38987394812244,
13.1925791069657));
#180018=CARTESIAN_POINT('Ctrl Pts',(5.20565637684036,-9.982501108806,13.1429697319657));
#180019=CARTESIAN_POINT('Ctrl Pts',(3.6130292161568,-11.5751282694896,13.0933603569657));
#180020=CARTESIAN_POINT('Ctrl Pts',(1.36071428571435,-11.5751282694896,
13.0437509819657));
#180021=CARTESIAN_POINT('Ctrl Pts',(-0.891600644728097,-11.5751282694896,
12.9941416069657));
#180022=CARTESIAN_POINT('Ctrl Pts',(-2.48422780541166,-9.98250110880602,
12.9445322319657));
#180023=CARTESIAN_POINT('Ctrl Pts',(-4.07685496609523,-8.38987394812247,
12.8949228569657));
#180024=CARTESIAN_POINT('Ctrl Pts',(-4.07685496609523,-6.13755901768002,
12.8453134819657));
#180025=CARTESIAN_POINT('Ctrl Pts',(-4.07685496609524,-3.88524408723757,
12.7957041069657));
#180026=CARTESIAN_POINT('Ctrl Pts',(-2.48422780541168,-2.29261692655401,
12.7460947319657));
#180027=CARTESIAN_POINT('Ctrl Pts',(-0.891600644728125,-0.699989765870437,
12.6964853569657));
#180028=CARTESIAN_POINT('Ctrl Pts',(1.36071428571432,-0.699989765870433,
12.6468759819657));
#180029=CARTESIAN_POINT('Ctrl Pts',(3.61302921615677,-0.699989765870427,
12.5972666069657));
#180030=CARTESIAN_POINT('Ctrl Pts',(5.20565637684033,-2.29261692655398,
12.5476572319657));
#180031=CARTESIAN_POINT('Ctrl Pts',(6.7982835375239,-3.88524408723754,12.4980478569657));
#180032=CARTESIAN_POINT('Ctrl Pts',(6.79828353752391,-6.13755901767999,
12.4484384819657));
#180033=CARTESIAN_POINT('Ctrl Pts',(6.79828353752391,-8.38987394812244,
12.3988291069657));
#180034=CARTESIAN_POINT('Ctrl Pts',(5.20565637684036,-9.982501108806,12.3492197319657));
#180035=CARTESIAN_POINT('Ctrl Pts',(3.6130292161568,-11.5751282694896,12.2996103569657));
#180036=CARTESIAN_POINT('Ctrl Pts',(1.36071428571435,-11.5751282694896,
12.2500009819657));
#180037=CARTESIAN_POINT('Ctrl Pts',(-0.8916006447281,-11.5751282694896,
12.2003916069657));
#180038=CARTESIAN_POINT('Ctrl Pts',(-2.48422780541166,-9.98250110880602,
12.1507822319657));
#180039=CARTESIAN_POINT('Ctrl Pts',(-4.07685496609523,-8.38987394812247,
12.1011728569657));
#180040=CARTESIAN_POINT('Ctrl Pts',(-4.07685496609524,-6.13755901768002,
12.0515634819657));
#180041=CARTESIAN_POINT('Ctrl Pts',(-4.07685496609524,-3.88524408723757,
12.0019541069657));
#180042=CARTESIAN_POINT('Ctrl Pts',(-2.48422780541168,-2.29261692655401,
11.9523447319657));
#180043=CARTESIAN_POINT('Ctrl Pts',(-0.891600644728128,-0.699989765870437,
11.9027353569657));
#180044=CARTESIAN_POINT('Ctrl Pts',(1.36071428571432,-0.699989765870433,
11.8531259819657));
#180045=CARTESIAN_POINT('Ctrl Pts',(3.61302921615677,-0.699989765870427,
11.8035166069657));
#180046=CARTESIAN_POINT('Ctrl Pts',(5.20565637684033,-2.29261692655398,
11.7539072319657));
#180047=CARTESIAN_POINT('Ctrl Pts',(6.7982835375239,-3.88524408723754,11.7042978569657));
#180048=CARTESIAN_POINT('Ctrl Pts',(6.79828353752391,-6.13755901767999,
11.6546884819657));
#180049=CARTESIAN_POINT('Ctrl Pts',(6.79828353752391,-8.38987394812244,
11.6050791069657));
#180050=CARTESIAN_POINT('Ctrl Pts',(5.20565637684035,-9.982501108806,11.5554697319657));
#180051=CARTESIAN_POINT('Ctrl Pts',(3.6130292161568,-11.5751282694896,11.5058603569657));
#180052=CARTESIAN_POINT('Ctrl Pts',(1.36071428571435,-11.5751282694896,
11.4562509819657));
#180053=CARTESIAN_POINT('Ctrl Pts',(-0.891600644728103,-11.5751282694896,
11.4066416069657));
#180054=CARTESIAN_POINT('Ctrl Pts',(-2.48422780541167,-9.98250110880602,
11.3570322319657));
#180055=CARTESIAN_POINT('Ctrl Pts',(-4.07685496609523,-8.38987394812247,
11.3074228569657));
#180056=CARTESIAN_POINT('Ctrl Pts',(-4.07685496609524,-6.13755901768002,
11.2578134819657));
#180057=CARTESIAN_POINT('Ctrl Pts',(-4.07685496609524,-3.88524408723757,
11.2082041069657));
#180058=CARTESIAN_POINT('Ctrl Pts',(-2.48422780541169,-2.29261692655401,
11.1585947319657));
#180059=CARTESIAN_POINT('Ctrl Pts',(-0.89160064472813,-0.699989765870437,
11.1089853569657));
#180060=CARTESIAN_POINT('Ctrl Pts',(1.36071428571432,-0.699989765870433,
11.0593759819657));
#180061=CARTESIAN_POINT('Ctrl Pts',(3.61302921615676,-0.699989765870427,
11.0097666069657));
#180062=CARTESIAN_POINT('Ctrl Pts',(5.20565637684033,-2.29261692655398,
10.9601572319657));
#180063=CARTESIAN_POINT('Ctrl Pts',(6.79828353752389,-3.88524408723754,
10.9105478569657));
#180064=CARTESIAN_POINT('Ctrl Pts',(6.7982835375239,-6.13755901767999,10.8609384819657));
#180065=CARTESIAN_POINT('Ctrl Pts',(6.79828353752391,-8.38987394812244,
10.8113291069657));
#180066=CARTESIAN_POINT('Ctrl Pts',(5.20565637684035,-9.982501108806,10.7617197319657));
#180067=CARTESIAN_POINT('Ctrl Pts',(3.61302921615679,-11.5751282694896,
10.7121103569657));
#180068=CARTESIAN_POINT('Ctrl Pts',(1.36071428571434,-11.5751282694896,
10.6625009819657));
#180069=CARTESIAN_POINT('Ctrl Pts',(-0.891600644728105,-11.5751282694896,
10.6128916069657));
#180070=CARTESIAN_POINT('Ctrl Pts',(-2.48422780541167,-9.98250110880602,
10.5632822319657));
#180071=CARTESIAN_POINT('Ctrl Pts',(-4.07685496609523,-8.38987394812247,
10.5136728569657));
#180072=CARTESIAN_POINT('Ctrl Pts',(-4.07685496609524,-6.13755901768002,
10.4640634819657));
#180073=CARTESIAN_POINT('Ctrl Pts',(-4.07685496609525,-3.88524408723757,
10.4144541069657));
#180074=CARTESIAN_POINT('Ctrl Pts',(-2.48422780541169,-2.29261692655401,
10.3648447319657));
#180075=CARTESIAN_POINT('Ctrl Pts',(-0.891600644728133,-0.699989765870437,
10.3152353569657));
#180076=CARTESIAN_POINT('Ctrl Pts',(1.36071428571431,-0.699989765870433,
10.2656259819657));
#180077=CARTESIAN_POINT('Ctrl Pts',(3.61302921615676,-0.699989765870427,
10.2160166069657));
#180078=CARTESIAN_POINT('Ctrl Pts',(5.20565637684033,-2.29261692655398,
10.1664072319657));
#180079=CARTESIAN_POINT('Ctrl Pts',(6.79828353752389,-3.88524408723754,
10.1167978569657));
#180080=CARTESIAN_POINT('Ctrl Pts',(6.7982835375239,-6.13755901767999,10.0671884819657));
#180081=CARTESIAN_POINT('Ctrl Pts',(6.7982835375239,-8.38987394812244,10.0175791069657));
#180082=CARTESIAN_POINT('Ctrl Pts',(5.20565637684035,-9.982501108806,9.9679697319657));
#180083=CARTESIAN_POINT('Ctrl Pts',(3.61302921615679,-11.5751282694896,
9.91836035696571));
#180084=CARTESIAN_POINT('Ctrl Pts',(1.36071428571434,-11.5751282694896,
9.86875098196571));
#180085=CARTESIAN_POINT('Ctrl Pts',(-0.891600644728108,-11.5751282694896,
9.81914160696572));
#180086=CARTESIAN_POINT('Ctrl Pts',(-2.48422780541167,-9.98250110880602,
9.76953223196573));
#180087=CARTESIAN_POINT('Ctrl Pts',(-4.07685496609524,-8.38987394812247,
9.71992285696573));
#180088=CARTESIAN_POINT('Ctrl Pts',(-4.07685496609524,-6.13755901768002,
9.67031348196573));
#180089=CARTESIAN_POINT('Ctrl Pts',(-4.07685496609525,-3.88524408723757,
9.62070410696574));
#180090=CARTESIAN_POINT('Ctrl Pts',(-2.48422780541169,-2.29261692655401,
9.57109473196573));
#180091=CARTESIAN_POINT('Ctrl Pts',(-0.891600644728136,-0.699989765870437,
9.52148535696572));
#180092=CARTESIAN_POINT('Ctrl Pts',(1.36071428571431,-0.699989765870433,
9.47187598196571));
#180093=CARTESIAN_POINT('Ctrl Pts',(3.61302921615676,-0.699989765870427,
9.42226660696571));
#180094=CARTESIAN_POINT('Ctrl Pts',(5.20565637684032,-2.29261692655398,
9.3726572319657));
#180095=CARTESIAN_POINT('Ctrl Pts',(6.79828353752389,-3.88524408723754,
9.3230478569657));
#180096=CARTESIAN_POINT('Ctrl Pts',(6.7982835375239,-6.13755901767999,9.2734384819657));
#180097=CARTESIAN_POINT('Ctrl Pts',(6.7982835375239,-8.38987394812244,9.2238291069657));
#180098=CARTESIAN_POINT('Ctrl Pts',(5.20565637684034,-9.982501108806,9.1742197319657));
#180099=CARTESIAN_POINT('Ctrl Pts',(3.61302921615679,-11.5751282694896,
9.12461035696571));
#180100=CARTESIAN_POINT('Ctrl Pts',(1.36071428571434,-11.5751282694896,
9.07500098196571));
#180101=CARTESIAN_POINT('Ctrl Pts',(-0.891600644728111,-11.5751282694896,
9.02539160696572));
#180102=CARTESIAN_POINT('Ctrl Pts',(-2.48422780541167,-9.98250110880602,
8.97578223196573));
#180103=CARTESIAN_POINT('Ctrl Pts',(-4.07685496609524,-8.38987394812247,
8.92617285696573));
#180104=CARTESIAN_POINT('Ctrl Pts',(-4.07685496609525,-6.13755901768002,
8.87656348196573));
#180105=CARTESIAN_POINT('Ctrl Pts',(-4.07685496609525,-3.88524408723757,
8.82695410696573));
#180106=CARTESIAN_POINT('Ctrl Pts',(-2.4842278054117,-2.29261692655401,
8.77734473196573));
#180107=CARTESIAN_POINT('Ctrl Pts',(-0.891600644728139,-0.699989765870437,
8.72773535696572));
#180108=CARTESIAN_POINT('Ctrl Pts',(1.36071428571431,-0.699989765870433,
8.67812598196571));
#180109=CARTESIAN_POINT('Ctrl Pts',(3.61302921615676,-0.699989765870427,
8.6285166069657));
#180110=CARTESIAN_POINT('Ctrl Pts',(5.20565637684032,-2.29261692655398,
8.5789072319657));
#180111=CARTESIAN_POINT('Ctrl Pts',(6.79828353752389,-3.88524408723754,
8.52929785696569));
#180112=CARTESIAN_POINT('Ctrl Pts',(6.79828353752389,-6.13755901767999,
8.47968848196569));
#180113=CARTESIAN_POINT('Ctrl Pts',(6.7982835375239,-8.38987394812244,8.4300791069657));
#180114=CARTESIAN_POINT('Ctrl Pts',(5.20565637684034,-9.982501108806,8.3804697319657));
#180115=CARTESIAN_POINT('Ctrl Pts',(3.61302921615679,-11.5751282694896,
8.33086035696571));
#180116=CARTESIAN_POINT('Ctrl Pts',(1.36071428571434,-11.5751282694896,
8.28125098196572));
#180117=CARTESIAN_POINT('Ctrl Pts',(-0.891600644728114,-11.5751282694896,
8.23164160696572));
#180118=CARTESIAN_POINT('Ctrl Pts',(-2.48422780541168,-9.98250110880602,
8.18203223196573));
#180119=CARTESIAN_POINT('Ctrl Pts',(-4.07685496609524,-8.38987394812247,
8.13242285696573));
#180120=CARTESIAN_POINT('Ctrl Pts',(-4.07685496609525,-6.13755901768002,
8.08281348196573));
#180121=CARTESIAN_POINT('Ctrl Pts',(-4.07685496609526,-3.88524408723757,
8.03320410696573));
#180122=CARTESIAN_POINT('Ctrl Pts',(-2.4842278054117,-2.29261692655401,
7.98359473196573));
#180123=CARTESIAN_POINT('Ctrl Pts',(-0.891600644728142,-0.699989765870437,
7.93398535696572));
#180124=CARTESIAN_POINT('Ctrl Pts',(1.36071428571431,-0.699989765870433,
7.88437598196571));
#180125=CARTESIAN_POINT('Ctrl Pts',(3.61302921615675,-0.699989765870427,
7.83476660696571));
#180126=CARTESIAN_POINT('Ctrl Pts',(5.20565637684032,-2.29261692655398,
7.7851572319657));
#180127=CARTESIAN_POINT('Ctrl Pts',(6.79828353752388,-3.88524408723754,
7.7355478569657));
#180128=CARTESIAN_POINT('Ctrl Pts',(6.79828353752389,-6.13755901767999,
7.68593848196569));
#180129=CARTESIAN_POINT('Ctrl Pts',(6.7982835375239,-8.38987394812244,7.63632910696569));
#180130=CARTESIAN_POINT('Ctrl Pts',(5.20565637684034,-9.982501108806,7.5867197319657));
#180131=CARTESIAN_POINT('Ctrl Pts',(3.61302921615678,-11.5751282694896,
7.53711035696571));
#180132=CARTESIAN_POINT('Ctrl Pts',(1.36071428571433,-11.5751282694896,
7.48750098196571));
#180133=CARTESIAN_POINT('Ctrl Pts',(-0.891600644728117,-11.5751282694896,
7.43789160696572));
#180134=CARTESIAN_POINT('Ctrl Pts',(-2.48422780541168,-9.98250110880602,
7.38828223196573));
#180135=CARTESIAN_POINT('Ctrl Pts',(-4.07685496609524,-8.38987394812247,
7.33867285696573));
#180136=CARTESIAN_POINT('Ctrl Pts',(-4.07685496609525,-6.13755901768002,
7.28906348196573));
#180137=CARTESIAN_POINT('Ctrl Pts',(-4.07685496609526,-3.88524408723757,
7.23945410696573));
#180138=CARTESIAN_POINT('Ctrl Pts',(-2.4842278054117,-2.29261692655401,
7.18984473196573));
#180139=CARTESIAN_POINT('Ctrl Pts',(-0.891600644728144,-0.699989765870437,
7.14023535696572));
#180140=CARTESIAN_POINT('Ctrl Pts',(1.3607142857143,-0.699989765870433,
7.09062598196571));
#180141=CARTESIAN_POINT('Ctrl Pts',(3.61302921615675,-0.699989765870427,
7.04101660696571));
#180142=CARTESIAN_POINT('Ctrl Pts',(5.20565637684031,-2.29261692655398,
6.9914072319657));
#180143=CARTESIAN_POINT('Ctrl Pts',(6.79828353752388,-3.88524408723754,
6.94179785696569));
#180144=CARTESIAN_POINT('Ctrl Pts',(6.79828353752389,-6.13755901767999,
6.89218848196569));
#180145=CARTESIAN_POINT('Ctrl Pts',(6.79828353752389,-8.38987394812244,
6.84257910696569));
#180146=CARTESIAN_POINT('Ctrl Pts',(5.20565637684034,-9.982501108806,6.7929697319657));
#180147=CARTESIAN_POINT('Ctrl Pts',(3.61302921615678,-11.5751282694896,
6.74336035696571));
#180148=CARTESIAN_POINT('Ctrl Pts',(1.36071428571433,-11.5751282694896,
6.69375098196571));
#180149=CARTESIAN_POINT('Ctrl Pts',(-0.89160064472812,-11.5751282694896,
6.64414160696572));
#180150=CARTESIAN_POINT('Ctrl Pts',(-2.48422780541168,-9.98250110880602,
6.59453223196573));
#180151=CARTESIAN_POINT('Ctrl Pts',(-4.07685496609525,-8.38987394812247,
6.54492285696573));
#180152=CARTESIAN_POINT('Ctrl Pts',(-4.07685496609525,-6.13755901768002,
6.49531348196573));
#180153=CARTESIAN_POINT('Ctrl Pts',(-4.07685496609526,-3.88524408723757,
6.44570410696573));
#180154=CARTESIAN_POINT('Ctrl Pts',(-2.4842278054117,-2.29261692655401,
6.39609473196573));
#180155=CARTESIAN_POINT('Ctrl Pts',(-0.891600644728147,-0.699989765870437,
6.34648535696572));
#180156=CARTESIAN_POINT('Ctrl Pts',(1.3607142857143,-0.699989765870433,
6.29687598196571));
#180157=CARTESIAN_POINT('Ctrl Pts',(3.61302921615675,-0.699989765870427,
6.2472666069657));
#180158=CARTESIAN_POINT('Ctrl Pts',(5.20565637684031,-2.29261692655398,
6.1976572319657));
#180159=CARTESIAN_POINT('Ctrl Pts',(6.79828353752388,-3.88524408723754,
6.14804785696569));
#180160=CARTESIAN_POINT('Ctrl Pts',(6.79828353752388,-6.13755901767999,
6.09843848196569));
#180161=CARTESIAN_POINT('Ctrl Pts',(6.79828353752389,-8.38987394812244,
6.0488291069657));
#180162=CARTESIAN_POINT('Ctrl Pts',(5.20565637684033,-9.982501108806,5.9992197319657));
#180163=CARTESIAN_POINT('Ctrl Pts',(3.61302921615678,-11.5751282694896,
5.9496103569657));
#180164=CARTESIAN_POINT('Ctrl Pts',(1.36071428571433,-11.5751282694896,
5.90000098196571));
#180165=CARTESIAN_POINT('Ctrl Pts',(-0.792169748067518,-11.5751282694896,
5.85258166687801));
#180166=CARTESIAN_POINT('Ctrl Pts',(-2.36155557288302,-10.1013786992501,
5.80456877776761));
#180167=CARTESIAN_POINT('Ctrl Pts',(2.32591428571431,-0.786339686702723,
12.6248287265442));
#180168=CARTESIAN_POINT('Ctrl Pts',(2.32591428571431,-0.736608476556579,
12.5967780017558));
#180169=CARTESIAN_POINT('Ctrl Pts',(2.32591428571431,-0.686884992853218,
12.5687135749927));
#180170=CARTESIAN_POINT('Ctrl Pts',(2.32591428571431,-0.637168644611798,
12.5406365177877));
#180171=CARTESIAN_POINT('Ctrl Pts',(2.32591428571431,-0.587452296636249,
12.5125594607329));
#180172=CARTESIAN_POINT('Ctrl Pts',(2.32591428571462,-0.53774308140418,
12.4844697704583));
#180173=CARTESIAN_POINT('Ctrl Pts',(2.32591428571462,-0.488040466409086,
12.4563684101436));
#180174=CARTESIAN_POINT('Ctrl Pts',(2.32591428571462,-0.413079402383479,
12.4139861759299));
#180175=CARTESIAN_POINT('Ctrl Pts',(2.32591428571432,-0.338133333565077,
12.3715774111759));
#180176=CARTESIAN_POINT('Ctrl Pts',(2.32591428571431,-0.263200650536821,
12.3291450189385));
#180177=CARTESIAN_POINT('Ctrl Pts',(0.39551428571431,-0.263200650536827,
11.5755444449928));
#180178=CARTESIAN_POINT('Ctrl Pts',(0.395514285714296,-0.312737737217461,
11.603936578636));
#180179=CARTESIAN_POINT('Ctrl Pts',(0.395514285714289,-0.362277026585003,
11.6323248695488));
#180180=CARTESIAN_POINT('Ctrl Pts',(0.395514285714289,-0.461360350763036,
11.689093168053));
#180181=CARTESIAN_POINT('Ctrl Pts',(0.395514285714284,-0.510904385770623,
11.7174731761123));
#180182=CARTESIAN_POINT('Ctrl Pts',(0.395514285714285,-0.560450981668822,
11.7458487121934));
#180183=CARTESIAN_POINT('Ctrl Pts',(0.395514285714285,-0.635741057557904,
11.7889676434985));
#180184=CARTESIAN_POINT('Ctrl Pts',(0.39551428571412,-0.711037042002777,
11.8320762599356));
#180185=CARTESIAN_POINT('Ctrl Pts',(0.3955142857143,-0.786339686702733,
11.8751732373872));
#180186=CARTESIAN_POINT('Ctrl Pts',(1.36071428571437,-12.1336469966959,
17.4837900444657));
#180187=CARTESIAN_POINT('Ctrl Pts',(-1.12294667637629,-12.1336469966959,
17.4341806694657));
#180188=CARTESIAN_POINT('Ctrl Pts',(-2.87916018483889,-10.3774334882333,
17.3845712944657));
#180189=CARTESIAN_POINT('Ctrl Pts',(-4.6353736933015,-8.62121997977068,
17.3349619194657));
#180190=CARTESIAN_POINT('Ctrl Pts',(-4.63537369330151,-6.13755901768002,
17.2853525444657));
#180191=CARTESIAN_POINT('Ctrl Pts',(-4.63537369330152,-3.65389805558936,
17.2357431694657));
#180192=CARTESIAN_POINT('Ctrl Pts',(-2.87916018483892,-1.89768454712676,
17.1861337944657));
#180193=CARTESIAN_POINT('Ctrl Pts',(-1.12294667637632,-0.141471038664144,
17.1365244194657));
#180194=CARTESIAN_POINT('Ctrl Pts',(1.36071428571434,-0.141471038664139,
17.0869150444657));
#180195=CARTESIAN_POINT('Ctrl Pts',(3.84437524780499,-0.141471038664133,
17.0373056694657));
#180196=CARTESIAN_POINT('Ctrl Pts',(5.6005887562676,-1.89768454712673,16.9876962944657));
#180197=CARTESIAN_POINT('Ctrl Pts',(7.35680226473021,-3.65389805558933,
16.9380869194657));
#180198=CARTESIAN_POINT('Ctrl Pts',(7.35680226473022,-6.13755901767999,
16.8884775444657));
#180199=CARTESIAN_POINT('Ctrl Pts',(7.35680226473022,-8.62121997977064,
16.8388681694657));
#180200=CARTESIAN_POINT('Ctrl Pts',(5.60058875626762,-10.3774334882333,
16.7892587944657));
#180201=CARTESIAN_POINT('Ctrl Pts',(3.84437524780502,-12.1336469966959,
16.7396494194657));
#180202=CARTESIAN_POINT('Ctrl Pts',(1.36071428571437,-12.1336469966959,
16.6900400444657));
#180203=CARTESIAN_POINT('Ctrl Pts',(-1.12294667637629,-12.1336469966959,
16.6404306694657));
#180204=CARTESIAN_POINT('Ctrl Pts',(-2.8791601848389,-10.3774334882333,
16.5908212944657));
#180205=CARTESIAN_POINT('Ctrl Pts',(-4.6353736933015,-8.62121997977068,
16.5412119194657));
#180206=CARTESIAN_POINT('Ctrl Pts',(-4.63537369330151,-6.13755901768002,
16.4916025444657));
#180207=CARTESIAN_POINT('Ctrl Pts',(-4.63537369330152,-3.65389805558936,
16.4419931694657));
#180208=CARTESIAN_POINT('Ctrl Pts',(-2.87916018483892,-1.89768454712676,
16.3923837944657));
#180209=CARTESIAN_POINT('Ctrl Pts',(-1.12294667637632,-0.141471038664144,
16.3427744194657));
#180210=CARTESIAN_POINT('Ctrl Pts',(1.36071428571433,-0.141471038664139,
16.2931650444657));
#180211=CARTESIAN_POINT('Ctrl Pts',(3.84437524780499,-0.141471038664133,
16.2435556694657));
#180212=CARTESIAN_POINT('Ctrl Pts',(5.6005887562676,-1.89768454712673,16.1939462944657));
#180213=CARTESIAN_POINT('Ctrl Pts',(7.35680226473021,-3.65389805558933,
16.1443369194657));
#180214=CARTESIAN_POINT('Ctrl Pts',(7.35680226473021,-6.13755901767999,
16.0947275444657));
#180215=CARTESIAN_POINT('Ctrl Pts',(7.35680226473022,-8.62121997977064,
16.0451181694657));
#180216=CARTESIAN_POINT('Ctrl Pts',(5.60058875626762,-10.3774334882333,
15.9955087944657));
#180217=CARTESIAN_POINT('Ctrl Pts',(3.84437524780502,-12.1336469966959,
15.9458994194657));
#180218=CARTESIAN_POINT('Ctrl Pts',(1.36071428571436,-12.1336469966959,
15.8962900444657));
#180219=CARTESIAN_POINT('Ctrl Pts',(-1.12294667637629,-12.1336469966959,
15.8466806694657));
#180220=CARTESIAN_POINT('Ctrl Pts',(-2.8791601848389,-10.3774334882333,
15.7970712944657));
#180221=CARTESIAN_POINT('Ctrl Pts',(-4.63537369330151,-8.62121997977068,
15.7474619194657));
#180222=CARTESIAN_POINT('Ctrl Pts',(-4.63537369330152,-6.13755901768002,
15.6978525444657));
#180223=CARTESIAN_POINT('Ctrl Pts',(-4.63537369330152,-3.65389805558936,
15.6482431694657));
#180224=CARTESIAN_POINT('Ctrl Pts',(-2.87916018483892,-1.89768454712676,
15.5986337944657));
#180225=CARTESIAN_POINT('Ctrl Pts',(-1.12294667637632,-0.141471038664144,
15.5490244194657));
#180226=CARTESIAN_POINT('Ctrl Pts',(1.36071428571433,-0.141471038664139,
15.4994150444657));
#180227=CARTESIAN_POINT('Ctrl Pts',(3.84437524780498,-0.141471038664133,
15.4498056694657));
#180228=CARTESIAN_POINT('Ctrl Pts',(5.60058875626759,-1.89768454712673,
15.4001962944657));
#180229=CARTESIAN_POINT('Ctrl Pts',(7.3568022647302,-3.65389805558933,15.3505869194657));
#180230=CARTESIAN_POINT('Ctrl Pts',(7.35680226473021,-6.13755901767999,
15.3009775444657));
#180231=CARTESIAN_POINT('Ctrl Pts',(7.35680226473022,-8.62121997977064,
15.2513681694657));
#180232=CARTESIAN_POINT('Ctrl Pts',(5.60058875626762,-10.3774334882333,
15.2017587944657));
#180233=CARTESIAN_POINT('Ctrl Pts',(3.84437524780502,-12.1336469966959,
15.1521494194657));
#180234=CARTESIAN_POINT('Ctrl Pts',(1.36071428571436,-12.1336469966959,
15.1025400444657));
#180235=CARTESIAN_POINT('Ctrl Pts',(-1.12294667637629,-12.1336469966959,
15.0529306694657));
#180236=CARTESIAN_POINT('Ctrl Pts',(-2.8791601848389,-10.3774334882333,
15.0033212944657));
#180237=CARTESIAN_POINT('Ctrl Pts',(-4.63537369330151,-8.62121997977068,
14.9537119194657));
#180238=CARTESIAN_POINT('Ctrl Pts',(-4.63537369330152,-6.13755901768002,
14.9041025444657));
#180239=CARTESIAN_POINT('Ctrl Pts',(-4.63537369330153,-3.65389805558936,
14.8544931694657));
#180240=CARTESIAN_POINT('Ctrl Pts',(-2.87916018483893,-1.89768454712676,
14.8048837944657));
#180241=CARTESIAN_POINT('Ctrl Pts',(-1.12294667637632,-0.141471038664144,
14.7552744194657));
#180242=CARTESIAN_POINT('Ctrl Pts',(1.36071428571433,-0.141471038664139,
14.7056650444657));
#180243=CARTESIAN_POINT('Ctrl Pts',(3.84437524780498,-0.141471038664133,
14.6560556694657));
#180244=CARTESIAN_POINT('Ctrl Pts',(5.60058875626759,-1.89768454712673,
14.6064462944657));
#180245=CARTESIAN_POINT('Ctrl Pts',(7.3568022647302,-3.65389805558933,14.5568369194657));
#180246=CARTESIAN_POINT('Ctrl Pts',(7.35680226473021,-6.13755901767999,
14.5072275444657));
#180247=CARTESIAN_POINT('Ctrl Pts',(7.35680226473021,-8.62121997977064,
14.4576181694657));
#180248=CARTESIAN_POINT('Ctrl Pts',(5.60058875626761,-10.3774334882333,
14.4080087944657));
#180249=CARTESIAN_POINT('Ctrl Pts',(3.84437524780501,-12.1336469966959,
14.3583994194657));
#180250=CARTESIAN_POINT('Ctrl Pts',(1.36071428571436,-12.1336469966959,
14.3087900444657));
#180251=CARTESIAN_POINT('Ctrl Pts',(-1.1229466763763,-12.1336469966959,
14.2591806694657));
#180252=CARTESIAN_POINT('Ctrl Pts',(-2.8791601848389,-10.3774334882333,
14.2095712944657));
#180253=CARTESIAN_POINT('Ctrl Pts',(-4.63537369330151,-8.62121997977068,
14.1599619194657));
#180254=CARTESIAN_POINT('Ctrl Pts',(-4.63537369330152,-6.13755901768002,
14.1103525444657));
#180255=CARTESIAN_POINT('Ctrl Pts',(-4.63537369330153,-3.65389805558936,
14.0607431694657));
#180256=CARTESIAN_POINT('Ctrl Pts',(-2.87916018483893,-1.89768454712676,
14.0111337944657));
#180257=CARTESIAN_POINT('Ctrl Pts',(-1.12294667637633,-0.141471038664144,
13.9615244194657));
#180258=CARTESIAN_POINT('Ctrl Pts',(1.36071428571432,-0.141471038664139,
13.9119150444657));
#180259=CARTESIAN_POINT('Ctrl Pts',(3.84437524780498,-0.141471038664133,
13.8623056694657));
#180260=CARTESIAN_POINT('Ctrl Pts',(5.60058875626759,-1.89768454712673,
13.8126962944657));
#180261=CARTESIAN_POINT('Ctrl Pts',(7.3568022647302,-3.65389805558933,13.7630869194657));
#180262=CARTESIAN_POINT('Ctrl Pts',(7.35680226473021,-6.13755901767999,
13.7134775444657));
#180263=CARTESIAN_POINT('Ctrl Pts',(7.35680226473021,-8.62121997977064,
13.6638681694657));
#180264=CARTESIAN_POINT('Ctrl Pts',(5.60058875626761,-10.3774334882333,
13.6142587944657));
#180265=CARTESIAN_POINT('Ctrl Pts',(3.84437524780501,-12.1336469966959,
13.5646494194657));
#180266=CARTESIAN_POINT('Ctrl Pts',(1.36071428571436,-12.1336469966959,
13.5150400444657));
#180267=CARTESIAN_POINT('Ctrl Pts',(-1.1229466763763,-12.1336469966959,
13.4654306694657));
#180268=CARTESIAN_POINT('Ctrl Pts',(-2.87916018483891,-10.3774334882333,
13.4158212944657));
#180269=CARTESIAN_POINT('Ctrl Pts',(-4.63537369330152,-8.62121997977068,
13.3662119194657));
#180270=CARTESIAN_POINT('Ctrl Pts',(-4.63537369330153,-6.13755901768002,
13.3166025444657));
#180271=CARTESIAN_POINT('Ctrl Pts',(-4.63537369330153,-3.65389805558936,
13.2669931694657));
#180272=CARTESIAN_POINT('Ctrl Pts',(-2.87916018483893,-1.89768454712676,
13.2173837944657));
#180273=CARTESIAN_POINT('Ctrl Pts',(-1.12294667637633,-0.141471038664144,
13.1677744194657));
#180274=CARTESIAN_POINT('Ctrl Pts',(1.36071428571432,-0.141471038664139,
13.1181650444657));
#180275=CARTESIAN_POINT('Ctrl Pts',(3.84437524780497,-0.141471038664133,
13.0685556694657));
#180276=CARTESIAN_POINT('Ctrl Pts',(5.60058875626759,-1.89768454712673,
13.0189462944657));
#180277=CARTESIAN_POINT('Ctrl Pts',(7.3568022647302,-3.65389805558933,12.9693369194657));
#180278=CARTESIAN_POINT('Ctrl Pts',(7.3568022647302,-6.13755901767999,12.9197275444657));
#180279=CARTESIAN_POINT('Ctrl Pts',(7.35680226473021,-8.62121997977064,
12.8701181694657));
#180280=CARTESIAN_POINT('Ctrl Pts',(5.60058875626761,-10.3774334882333,
12.8205087944657));
#180281=CARTESIAN_POINT('Ctrl Pts',(3.84437524780501,-12.1336469966959,
12.7708994194657));
#180282=CARTESIAN_POINT('Ctrl Pts',(1.36071428571435,-12.1336469966959,
12.7212900444657));
#180283=CARTESIAN_POINT('Ctrl Pts',(-1.1229466763763,-12.1336469966959,
12.6716806694657));
#180284=CARTESIAN_POINT('Ctrl Pts',(-2.87916018483891,-10.3774334882333,
12.6220712944657));
#180285=CARTESIAN_POINT('Ctrl Pts',(-4.63537369330152,-8.62121997977068,
12.5724619194657));
#180286=CARTESIAN_POINT('Ctrl Pts',(-4.63537369330153,-6.13755901768002,
12.5228525444657));
#180287=CARTESIAN_POINT('Ctrl Pts',(-4.63537369330153,-3.65389805558936,
12.4732431694657));
#180288=CARTESIAN_POINT('Ctrl Pts',(-2.87916018483893,-1.89768454712676,
12.4236337944657));
#180289=CARTESIAN_POINT('Ctrl Pts',(-1.12294667637633,-0.141471038664144,
12.3740244194657));
#180290=CARTESIAN_POINT('Ctrl Pts',(1.36071428571432,-0.141471038664139,
12.3244150444657));
#180291=CARTESIAN_POINT('Ctrl Pts',(3.84437524780497,-0.141471038664133,
12.2748056694657));
#180292=CARTESIAN_POINT('Ctrl Pts',(5.60058875626758,-1.89768454712673,
12.2251962944657));
#180293=CARTESIAN_POINT('Ctrl Pts',(7.35680226473019,-3.65389805558933,
12.1755869194657));
#180294=CARTESIAN_POINT('Ctrl Pts',(7.3568022647302,-6.13755901767999,12.1259775444657));
#180295=CARTESIAN_POINT('Ctrl Pts',(7.35680226473021,-8.62121997977064,
12.0763681694657));
#180296=CARTESIAN_POINT('Ctrl Pts',(5.60058875626761,-10.3774334882333,
12.0267587944657));
#180297=CARTESIAN_POINT('Ctrl Pts',(3.844375247805,-12.1336469966959,11.9771494194657));
#180298=CARTESIAN_POINT('Ctrl Pts',(1.36071428571435,-12.1336469966959,
11.9275400444657));
#180299=CARTESIAN_POINT('Ctrl Pts',(-1.12294667637631,-12.1336469966959,
11.8779306694657));
#180300=CARTESIAN_POINT('Ctrl Pts',(-2.87916018483891,-10.3774334882333,
11.8283212944657));
#180301=CARTESIAN_POINT('Ctrl Pts',(-4.63537369330152,-8.62121997977068,
11.7787119194657));
#180302=CARTESIAN_POINT('Ctrl Pts',(-4.63537369330153,-6.13755901768002,
11.7291025444657));
#180303=CARTESIAN_POINT('Ctrl Pts',(-4.63537369330154,-3.65389805558936,
11.6794931694657));
#180304=CARTESIAN_POINT('Ctrl Pts',(-2.87916018483894,-1.89768454712676,
11.6298837944657));
#180305=CARTESIAN_POINT('Ctrl Pts',(-1.12294667637634,-0.141471038664144,
11.5802744194657));
#180306=CARTESIAN_POINT('Ctrl Pts',(1.36071428571432,-0.141471038664139,
11.5306650444657));
#180307=CARTESIAN_POINT('Ctrl Pts',(3.84437524780497,-0.141471038664133,
11.4810556694657));
#180308=CARTESIAN_POINT('Ctrl Pts',(5.60058875626758,-1.89768454712673,
11.4314462944657));
#180309=CARTESIAN_POINT('Ctrl Pts',(7.35680226473019,-3.65389805558933,
11.3818369194657));
#180310=CARTESIAN_POINT('Ctrl Pts',(7.3568022647302,-6.13755901767999,11.3322275444657));
#180311=CARTESIAN_POINT('Ctrl Pts',(7.3568022647302,-8.62121997977064,11.2826181694657));
#180312=CARTESIAN_POINT('Ctrl Pts',(5.6005887562676,-10.3774334882333,11.2330087944657));
#180313=CARTESIAN_POINT('Ctrl Pts',(3.844375247805,-12.1336469966959,11.1833994194657));
#180314=CARTESIAN_POINT('Ctrl Pts',(1.36071428571435,-12.1336469966959,
11.1337900444657));
#180315=CARTESIAN_POINT('Ctrl Pts',(-1.12294667637631,-12.1336469966959,
11.0841806694657));
#180316=CARTESIAN_POINT('Ctrl Pts',(-2.87916018483892,-10.3774334882333,
11.0345712944657));
#180317=CARTESIAN_POINT('Ctrl Pts',(-4.63537369330153,-8.62121997977068,
10.9849619194657));
#180318=CARTESIAN_POINT('Ctrl Pts',(-4.63537369330153,-6.13755901768002,
10.9353525444657));
#180319=CARTESIAN_POINT('Ctrl Pts',(-4.63537369330154,-3.65389805558936,
10.8857431694657));
#180320=CARTESIAN_POINT('Ctrl Pts',(-2.87916018483894,-1.89768454712676,
10.8361337944657));
#180321=CARTESIAN_POINT('Ctrl Pts',(-1.12294667637634,-0.141471038664144,
10.7865244194657));
#180322=CARTESIAN_POINT('Ctrl Pts',(1.36071428571431,-0.141471038664139,
10.7369150444657));
#180323=CARTESIAN_POINT('Ctrl Pts',(3.84437524780497,-0.141471038664133,
10.6873056694657));
#180324=CARTESIAN_POINT('Ctrl Pts',(5.60058875626758,-1.89768454712673,
10.6376962944657));
#180325=CARTESIAN_POINT('Ctrl Pts',(7.35680226473019,-3.65389805558933,
10.5880869194657));
#180326=CARTESIAN_POINT('Ctrl Pts',(7.35680226473019,-6.13755901767999,
10.5384775444657));
#180327=CARTESIAN_POINT('Ctrl Pts',(7.3568022647302,-8.62121997977064,10.4888681694657));
#180328=CARTESIAN_POINT('Ctrl Pts',(5.6005887562676,-10.3774334882333,10.4392587944657));
#180329=CARTESIAN_POINT('Ctrl Pts',(3.844375247805,-12.1336469966959,10.3896494194657));
#180330=CARTESIAN_POINT('Ctrl Pts',(1.36071428571435,-12.1336469966959,
10.3400400444657));
#180331=CARTESIAN_POINT('Ctrl Pts',(-1.12294667637631,-12.1336469966959,
10.2904306694657));
#180332=CARTESIAN_POINT('Ctrl Pts',(-2.87916018483892,-10.3774334882333,
10.2408212944657));
#180333=CARTESIAN_POINT('Ctrl Pts',(-4.63537369330153,-8.62121997977068,
10.1912119194657));
#180334=CARTESIAN_POINT('Ctrl Pts',(-4.63537369330154,-6.13755901768002,
10.1416025444657));
#180335=CARTESIAN_POINT('Ctrl Pts',(-4.63537369330154,-3.65389805558936,
10.0919931694657));
#180336=CARTESIAN_POINT('Ctrl Pts',(-2.87916018483894,-1.89768454712676,
10.0423837944657));
#180337=CARTESIAN_POINT('Ctrl Pts',(-1.12294667637634,-0.141471038664144,
9.99277441946572));
#180338=CARTESIAN_POINT('Ctrl Pts',(1.36071428571431,-0.141471038664139,
9.94316504446571));
#180339=CARTESIAN_POINT('Ctrl Pts',(3.84437524780496,-0.141471038664133,
9.89355566946571));
#180340=CARTESIAN_POINT('Ctrl Pts',(5.60058875626757,-1.89768454712673,
9.8439462944657));
#180341=CARTESIAN_POINT('Ctrl Pts',(7.35680226473018,-3.65389805558933,
9.79433691946569));
#180342=CARTESIAN_POINT('Ctrl Pts',(7.35680226473019,-6.13755901767999,
9.74472754446569));
#180343=CARTESIAN_POINT('Ctrl Pts',(7.3568022647302,-8.62121997977064,9.69511816946569));
#180344=CARTESIAN_POINT('Ctrl Pts',(5.6005887562676,-10.3774334882333,9.6455087944657));
#180345=CARTESIAN_POINT('Ctrl Pts',(3.844375247805,-12.1336469966959,9.59589941946571));
#180346=CARTESIAN_POINT('Ctrl Pts',(1.36071428571434,-12.1336469966959,
9.54629004446571));
#180347=CARTESIAN_POINT('Ctrl Pts',(-1.12294667637631,-12.1336469966959,
9.49668066946572));
#180348=CARTESIAN_POINT('Ctrl Pts',(-2.87916018483892,-10.3774334882333,
9.44707129446573));
#180349=CARTESIAN_POINT('Ctrl Pts',(-4.63537369330153,-8.62121997977068,
9.39746191946573));
#180350=CARTESIAN_POINT('Ctrl Pts',(-4.63537369330154,-6.13755901768002,
9.34785254446573));
#180351=CARTESIAN_POINT('Ctrl Pts',(-4.63537369330154,-3.65389805558936,
9.29824316946573));
#180352=CARTESIAN_POINT('Ctrl Pts',(-2.87916018483894,-1.89768454712676,
9.24863379446573));
#180353=CARTESIAN_POINT('Ctrl Pts',(-1.12294667637634,-0.141471038664144,
9.19902441946572));
#180354=CARTESIAN_POINT('Ctrl Pts',(1.36071428571431,-0.141471038664139,
9.14941504446571));
#180355=CARTESIAN_POINT('Ctrl Pts',(3.84437524780496,-0.141471038664133,
9.0998056694657));
#180356=CARTESIAN_POINT('Ctrl Pts',(5.60058875626757,-1.89768454712673,
9.0501962944657));
#180357=CARTESIAN_POINT('Ctrl Pts',(7.35680226473018,-3.65389805558933,
9.00058691946569));
#180358=CARTESIAN_POINT('Ctrl Pts',(7.35680226473019,-6.13755901767999,
8.95097754446569));
#180359=CARTESIAN_POINT('Ctrl Pts',(7.3568022647302,-8.62121997977064,8.90136816946569));
#180360=CARTESIAN_POINT('Ctrl Pts',(5.60058875626759,-10.3774334882333,
8.8517587944657));
#180361=CARTESIAN_POINT('Ctrl Pts',(3.84437524780499,-12.1336469966959,
8.8021494194657));
#180362=CARTESIAN_POINT('Ctrl Pts',(1.36071428571434,-12.1336469966959,
8.75254004446571));
#180363=CARTESIAN_POINT('Ctrl Pts',(-1.12294667637632,-12.1336469966959,
8.70293066946572));
#180364=CARTESIAN_POINT('Ctrl Pts',(-2.87916018483892,-10.3774334882333,
8.65332129446573));
#180365=CARTESIAN_POINT('Ctrl Pts',(-4.63537369330153,-8.62121997977068,
8.60371191946573));
#180366=CARTESIAN_POINT('Ctrl Pts',(-4.63537369330154,-6.13755901768002,
8.55410254446574));
#180367=CARTESIAN_POINT('Ctrl Pts',(-4.63537369330155,-3.65389805558936,
8.50449316946573));
#180368=CARTESIAN_POINT('Ctrl Pts',(-2.87916018483895,-1.89768454712676,
8.45488379446573));
#180369=CARTESIAN_POINT('Ctrl Pts',(-1.12294667637635,-0.141471038664144,
8.40527441946572));
#180370=CARTESIAN_POINT('Ctrl Pts',(1.36071428571431,-0.141471038664139,
8.35566504446571));
#180371=CARTESIAN_POINT('Ctrl Pts',(3.84437524780496,-0.141471038664133,
8.3060556694657));
#180372=CARTESIAN_POINT('Ctrl Pts',(5.60058875626757,-1.89768454712673,
8.2564462944657));
#180373=CARTESIAN_POINT('Ctrl Pts',(7.35680226473018,-3.65389805558933,
8.20683691946569));
#180374=CARTESIAN_POINT('Ctrl Pts',(7.35680226473019,-6.13755901767999,
8.15722754446569));
#180375=CARTESIAN_POINT('Ctrl Pts',(7.35680226473019,-8.62121997977064,
8.10761816946569));
#180376=CARTESIAN_POINT('Ctrl Pts',(5.60058875626759,-10.3774334882333,
8.0580087944657));
#180377=CARTESIAN_POINT('Ctrl Pts',(3.84437524780499,-12.1336469966959,
8.00839941946571));
#180378=CARTESIAN_POINT('Ctrl Pts',(1.36071428571434,-12.1336469966959,
7.95879004446571));
#180379=CARTESIAN_POINT('Ctrl Pts',(-1.12294667637632,-12.1336469966959,
7.90918066946572));
#180380=CARTESIAN_POINT('Ctrl Pts',(-2.87916018483893,-10.3774334882333,
7.85957129446573));
#180381=CARTESIAN_POINT('Ctrl Pts',(-4.63537369330153,-8.62121997977068,
7.80996191946573));
#180382=CARTESIAN_POINT('Ctrl Pts',(-4.63537369330154,-6.13755901768002,
7.76035254446573));
#180383=CARTESIAN_POINT('Ctrl Pts',(-4.63537369330155,-3.65389805558936,
7.71074316946573));
#180384=CARTESIAN_POINT('Ctrl Pts',(-2.87916018483895,-1.89768454712676,
7.66113379446573));
#180385=CARTESIAN_POINT('Ctrl Pts',(-1.12294667637635,-0.141471038664144,
7.61152441946572));
#180386=CARTESIAN_POINT('Ctrl Pts',(1.3607142857143,-0.141471038664139,
7.56191504446571));
#180387=CARTESIAN_POINT('Ctrl Pts',(3.84437524780496,-0.141471038664133,
7.5123056694657));
#180388=CARTESIAN_POINT('Ctrl Pts',(5.60058875626757,-1.89768454712673,
7.4626962944657));
#180389=CARTESIAN_POINT('Ctrl Pts',(7.35680226473017,-3.65389805558933,
7.41308691946569));
#180390=CARTESIAN_POINT('Ctrl Pts',(7.35680226473018,-6.13755901767999,
7.36347754446569));
#180391=CARTESIAN_POINT('Ctrl Pts',(7.35680226473019,-8.62121997977064,
7.31386816946569));
#180392=CARTESIAN_POINT('Ctrl Pts',(5.60058875626759,-10.3774334882333,
7.2642587944657));
#180393=CARTESIAN_POINT('Ctrl Pts',(3.84437524780499,-12.1336469966959,
7.2146494194657));
#180394=CARTESIAN_POINT('Ctrl Pts',(1.36071428571433,-12.1336469966959,
7.16504004446571));
#180395=CARTESIAN_POINT('Ctrl Pts',(-1.12294667637632,-12.1336469966959,
7.11543066946572));
#180396=CARTESIAN_POINT('Ctrl Pts',(-2.87916018483893,-10.3774334882333,
7.06582129446573));
#180397=CARTESIAN_POINT('Ctrl Pts',(-4.63537369330154,-8.62121997977068,
7.01621191946573));
#180398=CARTESIAN_POINT('Ctrl Pts',(-4.63537369330155,-6.13755901768002,
6.96660254446573));
#180399=CARTESIAN_POINT('Ctrl Pts',(-4.63537369330155,-3.65389805558936,
6.91699316946573));
#180400=CARTESIAN_POINT('Ctrl Pts',(-2.87916018483895,-1.89768454712676,
6.86738379446573));
#180401=CARTESIAN_POINT('Ctrl Pts',(-1.12294667637635,-0.141471038664144,
6.81777441946572));
#180402=CARTESIAN_POINT('Ctrl Pts',(1.3607142857143,-0.141471038664139,
6.76816504446571));
#180403=CARTESIAN_POINT('Ctrl Pts',(3.84437524780495,-0.141471038664133,
6.7185556694657));
#180404=CARTESIAN_POINT('Ctrl Pts',(5.60058875626756,-1.89768454712673,
6.6689462944657));
#180405=CARTESIAN_POINT('Ctrl Pts',(7.35680226473017,-3.65389805558933,
6.61933691946569));
#180406=CARTESIAN_POINT('Ctrl Pts',(7.35680226473018,-6.13755901767999,
6.56972754446569));
#180407=CARTESIAN_POINT('Ctrl Pts',(7.35680226473019,-8.62121997977064,
6.52011816946569));
#180408=CARTESIAN_POINT('Ctrl Pts',(5.60058875626759,-10.3774334882333,
6.4705087944657));
#180409=CARTESIAN_POINT('Ctrl Pts',(3.84437524780499,-12.1336469966959,
6.4208994194657));
#180410=CARTESIAN_POINT('Ctrl Pts',(1.36071428571433,-12.1336469966959,
6.37129004446571));
#180411=CARTESIAN_POINT('Ctrl Pts',(-1.12294667637632,-12.1336469966959,
6.32168066946572));
#180412=CARTESIAN_POINT('Ctrl Pts',(-2.87916018483893,-10.3774334882333,
6.27207129446573));
#180413=CARTESIAN_POINT('Ctrl Pts',(-4.63537369330154,-8.62121997977068,
6.22246191946573));
#180414=CARTESIAN_POINT('Ctrl Pts',(-4.63537369330155,-6.13755901768002,
6.17285254446573));
#180415=CARTESIAN_POINT('Ctrl Pts',(-4.63537369330156,-3.65389805558936,
6.12324316946573));
#180416=CARTESIAN_POINT('Ctrl Pts',(-2.87916018483896,-1.89768454712676,
6.07363379446573));
#180417=CARTESIAN_POINT('Ctrl Pts',(-1.12294667637636,-0.141471038664144,
6.02402441946572));
#180418=CARTESIAN_POINT('Ctrl Pts',(1.3607142857143,-0.141471038664139,
5.97441504446571));
#180419=CARTESIAN_POINT('Ctrl Pts',(3.84437524780495,-0.141471038664133,
5.9248056694657));
#180420=CARTESIAN_POINT('Ctrl Pts',(5.60058875626756,-1.89768454712673,
5.8751962944657));
#180421=CARTESIAN_POINT('Ctrl Pts',(7.35680226473017,-3.65389805558933,
5.82558691946569));
#180422=CARTESIAN_POINT('Ctrl Pts',(7.35680226473018,-6.13755901767999,
5.77597754446569));
#180423=CARTESIAN_POINT('Ctrl Pts',(7.35680226473019,-8.62121997977064,
5.72636816946569));
#180424=CARTESIAN_POINT('Ctrl Pts',(5.60058875626758,-10.3774334882333,
5.6767587944657));
#180425=CARTESIAN_POINT('Ctrl Pts',(3.84437524780498,-12.1336469966959,
5.6271494194657));
#180426=CARTESIAN_POINT('Ctrl Pts',(1.36071428571433,-12.1336469966959,
5.57754004446571));
#180427=CARTESIAN_POINT('Ctrl Pts',(-1.01330275708077,-12.1336469966959,
5.53012072937801));
#180428=CARTESIAN_POINT('Ctrl Pts',(-2.74388770098424,-10.5085215641781,
5.48210784026761));
#180429=CARTESIAN_POINT('Ctrl Pts',(1.36071428571437,-11.5751282694896,
17.8062509819657));
#180430=CARTESIAN_POINT('Ctrl Pts',(-0.891600644728081,-11.5751282694896,
17.7566416069657));
#180431=CARTESIAN_POINT('Ctrl Pts',(-2.48422780541164,-9.98250110880602,
17.7070322319657));
#180432=CARTESIAN_POINT('Ctrl Pts',(-4.07685496609521,-8.38987394812247,
17.6574228569657));
#180433=CARTESIAN_POINT('Ctrl Pts',(-4.07685496609522,-6.13755901768002,
17.6078134819657));
#180434=CARTESIAN_POINT('Ctrl Pts',(-4.07685496609522,-3.88524408723757,
17.5582041069657));
#180435=CARTESIAN_POINT('Ctrl Pts',(-2.48422780541167,-2.29261692655401,
17.5085947319657));
#180436=CARTESIAN_POINT('Ctrl Pts',(-0.891600644728108,-0.699989765870437,
17.4589853569657));
#180437=CARTESIAN_POINT('Ctrl Pts',(1.36071428571434,-0.699989765870433,
17.4093759819657));
#180438=CARTESIAN_POINT('Ctrl Pts',(3.61302921615679,-0.699989765870427,
17.3597666069657));
#180439=CARTESIAN_POINT('Ctrl Pts',(5.20565637684035,-2.29261692655398,
17.3101572319657));
#180440=CARTESIAN_POINT('Ctrl Pts',(6.79828353752392,-3.88524408723754,
17.2605478569657));
#180441=CARTESIAN_POINT('Ctrl Pts',(6.79828353752392,-6.13755901767999,
17.2109384819657));
#180442=CARTESIAN_POINT('Ctrl Pts',(6.79828353752393,-8.38987394812244,
17.1613291069657));
#180443=CARTESIAN_POINT('Ctrl Pts',(5.20565637684037,-9.982501108806,17.1117197319657));
#180444=CARTESIAN_POINT('Ctrl Pts',(3.61302921615682,-11.5751282694896,
17.0621103569657));
#180445=CARTESIAN_POINT('Ctrl Pts',(1.36071428571437,-11.5751282694896,
17.0125009819657));
#180446=CARTESIAN_POINT('Ctrl Pts',(-0.891600644728083,-11.5751282694896,
16.9628916069657));
#180447=CARTESIAN_POINT('Ctrl Pts',(-2.48422780541165,-9.98250110880602,
16.9132822319657));
#180448=CARTESIAN_POINT('Ctrl Pts',(-4.07685496609521,-8.38987394812247,
16.8636728569657));
#180449=CARTESIAN_POINT('Ctrl Pts',(-4.07685496609522,-6.13755901768002,
16.8140634819657));
#180450=CARTESIAN_POINT('Ctrl Pts',(-4.07685496609523,-3.88524408723757,
16.7644541069657));
#180451=CARTESIAN_POINT('Ctrl Pts',(-2.48422780541167,-2.29261692655401,
16.7148447319657));
#180452=CARTESIAN_POINT('Ctrl Pts',(-0.891600644728111,-0.699989765870437,
16.6652353569657));
#180453=CARTESIAN_POINT('Ctrl Pts',(1.36071428571434,-0.699989765870433,
16.6156259819657));
#180454=CARTESIAN_POINT('Ctrl Pts',(3.61302921615678,-0.699989765870427,
16.5660166069657));
#180455=CARTESIAN_POINT('Ctrl Pts',(5.20565637684035,-2.29261692655398,
16.5164072319657));
#180456=CARTESIAN_POINT('Ctrl Pts',(6.79828353752391,-3.88524408723754,
16.4667978569657));
#180457=CARTESIAN_POINT('Ctrl Pts',(6.79828353752392,-6.13755901767999,
16.4171884819657));
#180458=CARTESIAN_POINT('Ctrl Pts',(6.79828353752393,-8.38987394812244,
16.3675791069657));
#180459=CARTESIAN_POINT('Ctrl Pts',(5.20565637684037,-9.982501108806,16.3179697319657));
#180460=CARTESIAN_POINT('Ctrl Pts',(3.61302921615681,-11.5751282694896,
16.2683603569657));
#180461=CARTESIAN_POINT('Ctrl Pts',(1.36071428571436,-11.5751282694896,
16.2187509819657));
#180462=CARTESIAN_POINT('Ctrl Pts',(-0.891600644728086,-11.5751282694896,
16.1691416069657));
#180463=CARTESIAN_POINT('Ctrl Pts',(-2.48422780541165,-9.98250110880602,
16.1195322319657));
#180464=CARTESIAN_POINT('Ctrl Pts',(-4.07685496609522,-8.38987394812247,
16.0699228569657));
#180465=CARTESIAN_POINT('Ctrl Pts',(-4.07685496609522,-6.13755901768002,
16.0203134819657));
#180466=CARTESIAN_POINT('Ctrl Pts',(-4.07685496609523,-3.88524408723757,
15.9707041069657));
#180467=CARTESIAN_POINT('Ctrl Pts',(-2.48422780541167,-2.29261692655401,
15.9210947319657));
#180468=CARTESIAN_POINT('Ctrl Pts',(-0.891600644728114,-0.699989765870437,
15.8714853569657));
#180469=CARTESIAN_POINT('Ctrl Pts',(1.36071428571433,-0.699989765870433,
15.8218759819657));
#180470=CARTESIAN_POINT('Ctrl Pts',(3.61302921615678,-0.699989765870427,
15.7722666069657));
#180471=CARTESIAN_POINT('Ctrl Pts',(5.20565637684035,-2.29261692655398,
15.7226572319657));
#180472=CARTESIAN_POINT('Ctrl Pts',(6.79828353752391,-3.88524408723754,
15.6730478569657));
#180473=CARTESIAN_POINT('Ctrl Pts',(6.79828353752392,-6.13755901767999,
15.6234384819657));
#180474=CARTESIAN_POINT('Ctrl Pts',(6.79828353752392,-8.38987394812244,
15.5738291069657));
#180475=CARTESIAN_POINT('Ctrl Pts',(5.20565637684037,-9.982501108806,15.5242197319657));
#180476=CARTESIAN_POINT('Ctrl Pts',(3.61302921615681,-11.5751282694896,
15.4746103569657));
#180477=CARTESIAN_POINT('Ctrl Pts',(1.36071428571436,-11.5751282694896,
15.4250009819657));
#180478=CARTESIAN_POINT('Ctrl Pts',(-0.891600644728089,-11.5751282694896,
15.3753916069657));
#180479=CARTESIAN_POINT('Ctrl Pts',(-2.48422780541165,-9.98250110880602,
15.3257822319657));
#180480=CARTESIAN_POINT('Ctrl Pts',(-4.07685496609522,-8.38987394812247,
15.2761728569657));
#180481=CARTESIAN_POINT('Ctrl Pts',(-4.07685496609522,-6.13755901768002,
15.2265634819657));
#180482=CARTESIAN_POINT('Ctrl Pts',(-4.07685496609523,-3.88524408723757,
15.1769541069657));
#180483=CARTESIAN_POINT('Ctrl Pts',(-2.48422780541167,-2.29261692655401,
15.1273447319657));
#180484=CARTESIAN_POINT('Ctrl Pts',(-0.891600644728117,-0.699989765870437,
15.0777353569657));
#180485=CARTESIAN_POINT('Ctrl Pts',(1.36071428571433,-0.699989765870433,
15.0281259819657));
#180486=CARTESIAN_POINT('Ctrl Pts',(3.61302921615678,-0.699989765870427,
14.9785166069657));
#180487=CARTESIAN_POINT('Ctrl Pts',(5.20565637684034,-2.29261692655398,
14.9289072319657));
#180488=CARTESIAN_POINT('Ctrl Pts',(6.79828353752391,-3.88524408723754,
14.8792978569657));
#180489=CARTESIAN_POINT('Ctrl Pts',(6.79828353752391,-6.13755901767999,
14.8296884819657));
#180490=CARTESIAN_POINT('Ctrl Pts',(6.79828353752392,-8.38987394812244,
14.7800791069657));
#180491=CARTESIAN_POINT('Ctrl Pts',(5.20565637684036,-9.982501108806,14.7304697319657));
#180492=CARTESIAN_POINT('Ctrl Pts',(3.61302921615681,-11.5751282694896,
14.6808603569657));
#180493=CARTESIAN_POINT('Ctrl Pts',(1.36071428571436,-11.5751282694896,
14.6312509819657));
#180494=CARTESIAN_POINT('Ctrl Pts',(-0.891600644728092,-11.5751282694896,
14.5816416069657));
#180495=CARTESIAN_POINT('Ctrl Pts',(-2.48422780541166,-9.98250110880602,
14.5320322319657));
#180496=CARTESIAN_POINT('Ctrl Pts',(-4.07685496609522,-8.38987394812247,
14.4824228569657));
#180497=CARTESIAN_POINT('Ctrl Pts',(-4.07685496609523,-6.13755901768002,
14.4328134819657));
#180498=CARTESIAN_POINT('Ctrl Pts',(-4.07685496609523,-3.88524408723757,
14.3832041069657));
#180499=CARTESIAN_POINT('Ctrl Pts',(-2.48422780541168,-2.29261692655401,
14.3335947319657));
#180500=CARTESIAN_POINT('Ctrl Pts',(-0.89160064472812,-0.699989765870437,
14.2839853569657));
#180501=CARTESIAN_POINT('Ctrl Pts',(1.36071428571433,-0.699989765870433,
14.2343759819657));
#180502=CARTESIAN_POINT('Ctrl Pts',(3.61302921615678,-0.699989765870427,
14.1847666069657));
#180503=CARTESIAN_POINT('Ctrl Pts',(5.20565637684034,-2.29261692655398,
14.1351572319657));
#180504=CARTESIAN_POINT('Ctrl Pts',(6.79828353752391,-3.88524408723754,
14.0855478569657));
#180505=CARTESIAN_POINT('Ctrl Pts',(6.79828353752391,-6.13755901767999,
14.0359384819657));
#180506=CARTESIAN_POINT('Ctrl Pts',(6.79828353752392,-8.38987394812244,
13.9863291069657));
#180507=CARTESIAN_POINT('Ctrl Pts',(5.20565637684036,-9.982501108806,13.9367197319657));
#180508=CARTESIAN_POINT('Ctrl Pts',(3.61302921615681,-11.5751282694896,
13.8871103569657));
#180509=CARTESIAN_POINT('Ctrl Pts',(1.36071428571436,-11.5751282694896,
13.8375009819657));
#180510=CARTESIAN_POINT('Ctrl Pts',(-0.891600644728095,-11.5751282694896,
13.7878916069657));
#180511=CARTESIAN_POINT('Ctrl Pts',(-2.48422780541166,-9.98250110880602,
13.7382822319657));
#180512=CARTESIAN_POINT('Ctrl Pts',(-4.07685496609522,-8.38987394812247,
13.6886728569657));
#180513=CARTESIAN_POINT('Ctrl Pts',(-4.07685496609523,-6.13755901768002,
13.6390634819657));
#180514=CARTESIAN_POINT('Ctrl Pts',(-4.07685496609524,-3.88524408723757,
13.5894541069657));
#180515=CARTESIAN_POINT('Ctrl Pts',(-2.48422780541168,-2.29261692655401,
13.5398447319657));
#180516=CARTESIAN_POINT('Ctrl Pts',(-0.891600644728122,-0.699989765870437,
13.4902353569657));
#180517=CARTESIAN_POINT('Ctrl Pts',(1.36071428571433,-0.699989765870433,
13.4406259819657));
#180518=CARTESIAN_POINT('Ctrl Pts',(3.61302921615677,-0.699989765870427,
13.3910166069657));
#180519=CARTESIAN_POINT('Ctrl Pts',(5.20565637684034,-2.29261692655398,
13.3414072319657));
#180520=CARTESIAN_POINT('Ctrl Pts',(6.7982835375239,-3.88524408723754,13.2917978569657));
#180521=CARTESIAN_POINT('Ctrl Pts',(6.79828353752391,-6.13755901767999,
13.2421884819657));
#180522=CARTESIAN_POINT('Ctrl Pts',(6.79828353752391,-8.38987394812244,
13.1925791069657));
#180523=CARTESIAN_POINT('Ctrl Pts',(5.20565637684036,-9.982501108806,13.1429697319657));
#180524=CARTESIAN_POINT('Ctrl Pts',(3.6130292161568,-11.5751282694896,13.0933603569657));
#180525=CARTESIAN_POINT('Ctrl Pts',(1.36071428571435,-11.5751282694896,
13.0437509819657));
#180526=CARTESIAN_POINT('Ctrl Pts',(-0.891600644728097,-11.5751282694896,
12.9941416069657));
#180527=CARTESIAN_POINT('Ctrl Pts',(-2.48422780541166,-9.98250110880602,
12.9445322319657));
#180528=CARTESIAN_POINT('Ctrl Pts',(-4.07685496609523,-8.38987394812247,
12.8949228569657));
#180529=CARTESIAN_POINT('Ctrl Pts',(-4.07685496609523,-6.13755901768002,
12.8453134819657));
#180530=CARTESIAN_POINT('Ctrl Pts',(-4.07685496609524,-3.88524408723757,
12.7957041069657));
#180531=CARTESIAN_POINT('Ctrl Pts',(-2.48422780541168,-2.29261692655401,
12.7460947319657));
#180532=CARTESIAN_POINT('Ctrl Pts',(-0.891600644728125,-0.699989765870437,
12.6964853569657));
#180533=CARTESIAN_POINT('Ctrl Pts',(1.36071428571432,-0.699989765870433,
12.6468759819657));
#180534=CARTESIAN_POINT('Ctrl Pts',(3.61302921615677,-0.699989765870427,
12.5972666069657));
#180535=CARTESIAN_POINT('Ctrl Pts',(5.20565637684033,-2.29261692655398,
12.5476572319657));
#180536=CARTESIAN_POINT('Ctrl Pts',(6.7982835375239,-3.88524408723754,12.4980478569657));
#180537=CARTESIAN_POINT('Ctrl Pts',(6.79828353752391,-6.13755901767999,
12.4484384819657));
#180538=CARTESIAN_POINT('Ctrl Pts',(6.79828353752391,-8.38987394812244,
12.3988291069657));
#180539=CARTESIAN_POINT('Ctrl Pts',(5.20565637684036,-9.982501108806,12.3492197319657));
#180540=CARTESIAN_POINT('Ctrl Pts',(3.6130292161568,-11.5751282694896,12.2996103569657));
#180541=CARTESIAN_POINT('Ctrl Pts',(1.36071428571435,-11.5751282694896,
12.2500009819657));
#180542=CARTESIAN_POINT('Ctrl Pts',(-0.8916006447281,-11.5751282694896,
12.2003916069657));
#180543=CARTESIAN_POINT('Ctrl Pts',(-2.48422780541166,-9.98250110880602,
12.1507822319657));
#180544=CARTESIAN_POINT('Ctrl Pts',(-4.07685496609523,-8.38987394812247,
12.1011728569657));
#180545=CARTESIAN_POINT('Ctrl Pts',(-4.07685496609524,-6.13755901768002,
12.0515634819657));
#180546=CARTESIAN_POINT('Ctrl Pts',(-4.07685496609524,-3.88524408723757,
12.0019541069657));
#180547=CARTESIAN_POINT('Ctrl Pts',(-2.48422780541168,-2.29261692655401,
11.9523447319657));
#180548=CARTESIAN_POINT('Ctrl Pts',(-0.891600644728128,-0.699989765870437,
11.9027353569657));
#180549=CARTESIAN_POINT('Ctrl Pts',(1.36071428571432,-0.699989765870433,
11.8531259819657));
#180550=CARTESIAN_POINT('Ctrl Pts',(3.61302921615677,-0.699989765870427,
11.8035166069657));
#180551=CARTESIAN_POINT('Ctrl Pts',(5.20565637684033,-2.29261692655398,
11.7539072319657));
#180552=CARTESIAN_POINT('Ctrl Pts',(6.7982835375239,-3.88524408723754,11.7042978569657));
#180553=CARTESIAN_POINT('Ctrl Pts',(6.79828353752391,-6.13755901767999,
11.6546884819657));
#180554=CARTESIAN_POINT('Ctrl Pts',(6.79828353752391,-8.38987394812244,
11.6050791069657));
#180555=CARTESIAN_POINT('Ctrl Pts',(5.20565637684035,-9.982501108806,11.5554697319657));
#180556=CARTESIAN_POINT('Ctrl Pts',(3.6130292161568,-11.5751282694896,11.5058603569657));
#180557=CARTESIAN_POINT('Ctrl Pts',(1.36071428571435,-11.5751282694896,
11.4562509819657));
#180558=CARTESIAN_POINT('Ctrl Pts',(-0.891600644728103,-11.5751282694896,
11.4066416069657));
#180559=CARTESIAN_POINT('Ctrl Pts',(-2.48422780541167,-9.98250110880602,
11.3570322319657));
#180560=CARTESIAN_POINT('Ctrl Pts',(-4.07685496609523,-8.38987394812247,
11.3074228569657));
#180561=CARTESIAN_POINT('Ctrl Pts',(-4.07685496609524,-6.13755901768002,
11.2578134819657));
#180562=CARTESIAN_POINT('Ctrl Pts',(-4.07685496609524,-3.88524408723757,
11.2082041069657));
#180563=CARTESIAN_POINT('Ctrl Pts',(-2.48422780541169,-2.29261692655401,
11.1585947319657));
#180564=CARTESIAN_POINT('Ctrl Pts',(-0.89160064472813,-0.699989765870437,
11.1089853569657));
#180565=CARTESIAN_POINT('Ctrl Pts',(1.36071428571432,-0.699989765870433,
11.0593759819657));
#180566=CARTESIAN_POINT('Ctrl Pts',(3.61302921615676,-0.699989765870427,
11.0097666069657));
#180567=CARTESIAN_POINT('Ctrl Pts',(5.20565637684033,-2.29261692655398,
10.9601572319657));
#180568=CARTESIAN_POINT('Ctrl Pts',(6.79828353752389,-3.88524408723754,
10.9105478569657));
#180569=CARTESIAN_POINT('Ctrl Pts',(6.7982835375239,-6.13755901767999,10.8609384819657));
#180570=CARTESIAN_POINT('Ctrl Pts',(6.79828353752391,-8.38987394812244,
10.8113291069657));
#180571=CARTESIAN_POINT('Ctrl Pts',(5.20565637684035,-9.982501108806,10.7617197319657));
#180572=CARTESIAN_POINT('Ctrl Pts',(3.61302921615679,-11.5751282694896,
10.7121103569657));
#180573=CARTESIAN_POINT('Ctrl Pts',(1.36071428571434,-11.5751282694896,
10.6625009819657));
#180574=CARTESIAN_POINT('Ctrl Pts',(-0.891600644728105,-11.5751282694896,
10.6128916069657));
#180575=CARTESIAN_POINT('Ctrl Pts',(-2.48422780541167,-9.98250110880602,
10.5632822319657));
#180576=CARTESIAN_POINT('Ctrl Pts',(-4.07685496609523,-8.38987394812247,
10.5136728569657));
#180577=CARTESIAN_POINT('Ctrl Pts',(-4.07685496609524,-6.13755901768002,
10.4640634819657));
#180578=CARTESIAN_POINT('Ctrl Pts',(-4.07685496609525,-3.88524408723757,
10.4144541069657));
#180579=CARTESIAN_POINT('Ctrl Pts',(-2.48422780541169,-2.29261692655401,
10.3648447319657));
#180580=CARTESIAN_POINT('Ctrl Pts',(-0.891600644728133,-0.699989765870437,
10.3152353569657));
#180581=CARTESIAN_POINT('Ctrl Pts',(1.36071428571431,-0.699989765870433,
10.2656259819657));
#180582=CARTESIAN_POINT('Ctrl Pts',(3.61302921615676,-0.699989765870427,
10.2160166069657));
#180583=CARTESIAN_POINT('Ctrl Pts',(5.20565637684033,-2.29261692655398,
10.1664072319657));
#180584=CARTESIAN_POINT('Ctrl Pts',(6.79828353752389,-3.88524408723754,
10.1167978569657));
#180585=CARTESIAN_POINT('Ctrl Pts',(6.7982835375239,-6.13755901767999,10.0671884819657));
#180586=CARTESIAN_POINT('Ctrl Pts',(6.7982835375239,-8.38987394812244,10.0175791069657));
#180587=CARTESIAN_POINT('Ctrl Pts',(5.20565637684035,-9.982501108806,9.9679697319657));
#180588=CARTESIAN_POINT('Ctrl Pts',(3.61302921615679,-11.5751282694896,
9.91836035696571));
#180589=CARTESIAN_POINT('Ctrl Pts',(1.36071428571434,-11.5751282694896,
9.86875098196571));
#180590=CARTESIAN_POINT('Ctrl Pts',(-0.891600644728108,-11.5751282694896,
9.81914160696572));
#180591=CARTESIAN_POINT('Ctrl Pts',(-2.48422780541167,-9.98250110880602,
9.76953223196573));
#180592=CARTESIAN_POINT('Ctrl Pts',(-4.07685496609524,-8.38987394812247,
9.71992285696573));
#180593=CARTESIAN_POINT('Ctrl Pts',(-4.07685496609524,-6.13755901768002,
9.67031348196573));
#180594=CARTESIAN_POINT('Ctrl Pts',(-4.07685496609525,-3.88524408723757,
9.62070410696574));
#180595=CARTESIAN_POINT('Ctrl Pts',(-2.48422780541169,-2.29261692655401,
9.57109473196573));
#180596=CARTESIAN_POINT('Ctrl Pts',(-0.891600644728136,-0.699989765870437,
9.52148535696572));
#180597=CARTESIAN_POINT('Ctrl Pts',(1.36071428571431,-0.699989765870433,
9.47187598196571));
#180598=CARTESIAN_POINT('Ctrl Pts',(3.61302921615676,-0.699989765870427,
9.42226660696571));
#180599=CARTESIAN_POINT('Ctrl Pts',(5.20565637684032,-2.29261692655398,
9.3726572319657));
#180600=CARTESIAN_POINT('Ctrl Pts',(6.79828353752389,-3.88524408723754,
9.3230478569657));
#180601=CARTESIAN_POINT('Ctrl Pts',(6.7982835375239,-6.13755901767999,9.2734384819657));
#180602=CARTESIAN_POINT('Ctrl Pts',(6.7982835375239,-8.38987394812244,9.2238291069657));
#180603=CARTESIAN_POINT('Ctrl Pts',(5.20565637684034,-9.982501108806,9.1742197319657));
#180604=CARTESIAN_POINT('Ctrl Pts',(3.61302921615679,-11.5751282694896,
9.12461035696571));
#180605=CARTESIAN_POINT('Ctrl Pts',(1.36071428571434,-11.5751282694896,
9.07500098196571));
#180606=CARTESIAN_POINT('Ctrl Pts',(-0.891600644728111,-11.5751282694896,
9.02539160696572));
#180607=CARTESIAN_POINT('Ctrl Pts',(-2.48422780541167,-9.98250110880602,
8.97578223196573));
#180608=CARTESIAN_POINT('Ctrl Pts',(-4.07685496609524,-8.38987394812247,
8.92617285696573));
#180609=CARTESIAN_POINT('Ctrl Pts',(-4.07685496609525,-6.13755901768002,
8.87656348196573));
#180610=CARTESIAN_POINT('Ctrl Pts',(-4.07685496609525,-3.88524408723757,
8.82695410696573));
#180611=CARTESIAN_POINT('Ctrl Pts',(-2.4842278054117,-2.29261692655401,
8.77734473196573));
#180612=CARTESIAN_POINT('Ctrl Pts',(-0.891600644728139,-0.699989765870437,
8.72773535696572));
#180613=CARTESIAN_POINT('Ctrl Pts',(1.36071428571431,-0.699989765870433,
8.67812598196571));
#180614=CARTESIAN_POINT('Ctrl Pts',(3.61302921615676,-0.699989765870427,
8.6285166069657));
#180615=CARTESIAN_POINT('Ctrl Pts',(5.20565637684032,-2.29261692655398,
8.5789072319657));
#180616=CARTESIAN_POINT('Ctrl Pts',(6.79828353752389,-3.88524408723754,
8.52929785696569));
#180617=CARTESIAN_POINT('Ctrl Pts',(6.79828353752389,-6.13755901767999,
8.47968848196569));
#180618=CARTESIAN_POINT('Ctrl Pts',(6.7982835375239,-8.38987394812244,8.4300791069657));
#180619=CARTESIAN_POINT('Ctrl Pts',(5.20565637684034,-9.982501108806,8.3804697319657));
#180620=CARTESIAN_POINT('Ctrl Pts',(3.61302921615679,-11.5751282694896,
8.33086035696571));
#180621=CARTESIAN_POINT('Ctrl Pts',(1.36071428571434,-11.5751282694896,
8.28125098196572));
#180622=CARTESIAN_POINT('Ctrl Pts',(-0.891600644728114,-11.5751282694896,
8.23164160696572));
#180623=CARTESIAN_POINT('Ctrl Pts',(-2.48422780541168,-9.98250110880602,
8.18203223196573));
#180624=CARTESIAN_POINT('Ctrl Pts',(-4.07685496609524,-8.38987394812247,
8.13242285696573));
#180625=CARTESIAN_POINT('Ctrl Pts',(-4.07685496609525,-6.13755901768002,
8.08281348196573));
#180626=CARTESIAN_POINT('Ctrl Pts',(-4.07685496609526,-3.88524408723757,
8.03320410696573));
#180627=CARTESIAN_POINT('Ctrl Pts',(-2.4842278054117,-2.29261692655401,
7.98359473196573));
#180628=CARTESIAN_POINT('Ctrl Pts',(-0.891600644728142,-0.699989765870437,
7.93398535696572));
#180629=CARTESIAN_POINT('Ctrl Pts',(1.36071428571431,-0.699989765870433,
7.88437598196571));
#180630=CARTESIAN_POINT('Ctrl Pts',(3.61302921615675,-0.699989765870427,
7.83476660696571));
#180631=CARTESIAN_POINT('Ctrl Pts',(5.20565637684032,-2.29261692655398,
7.7851572319657));
#180632=CARTESIAN_POINT('Ctrl Pts',(6.79828353752388,-3.88524408723754,
7.7355478569657));
#180633=CARTESIAN_POINT('Ctrl Pts',(6.79828353752389,-6.13755901767999,
7.68593848196569));
#180634=CARTESIAN_POINT('Ctrl Pts',(6.7982835375239,-8.38987394812244,7.63632910696569));
#180635=CARTESIAN_POINT('Ctrl Pts',(5.20565637684034,-9.982501108806,7.5867197319657));
#180636=CARTESIAN_POINT('Ctrl Pts',(3.61302921615678,-11.5751282694896,
7.53711035696571));
#180637=CARTESIAN_POINT('Ctrl Pts',(1.36071428571433,-11.5751282694896,
7.48750098196571));
#180638=CARTESIAN_POINT('Ctrl Pts',(-0.891600644728117,-11.5751282694896,
7.43789160696572));
#180639=CARTESIAN_POINT('Ctrl Pts',(-2.48422780541168,-9.98250110880602,
7.38828223196573));
#180640=CARTESIAN_POINT('Ctrl Pts',(-4.07685496609524,-8.38987394812247,
7.33867285696573));
#180641=CARTESIAN_POINT('Ctrl Pts',(-4.07685496609525,-6.13755901768002,
7.28906348196573));
#180642=CARTESIAN_POINT('Ctrl Pts',(-4.07685496609526,-3.88524408723757,
7.23945410696573));
#180643=CARTESIAN_POINT('Ctrl Pts',(-2.4842278054117,-2.29261692655401,
7.18984473196573));
#180644=CARTESIAN_POINT('Ctrl Pts',(-0.891600644728144,-0.699989765870437,
7.14023535696572));
#180645=CARTESIAN_POINT('Ctrl Pts',(1.3607142857143,-0.699989765870433,
7.09062598196571));
#180646=CARTESIAN_POINT('Ctrl Pts',(3.61302921615675,-0.699989765870427,
7.04101660696571));
#180647=CARTESIAN_POINT('Ctrl Pts',(5.20565637684031,-2.29261692655398,
6.9914072319657));
#180648=CARTESIAN_POINT('Ctrl Pts',(6.79828353752388,-3.88524408723754,
6.94179785696569));
#180649=CARTESIAN_POINT('Ctrl Pts',(6.79828353752389,-6.13755901767999,
6.89218848196569));
#180650=CARTESIAN_POINT('Ctrl Pts',(6.79828353752389,-8.38987394812244,
6.84257910696569));
#180651=CARTESIAN_POINT('Ctrl Pts',(5.20565637684034,-9.982501108806,6.7929697319657));
#180652=CARTESIAN_POINT('Ctrl Pts',(3.61302921615678,-11.5751282694896,
6.74336035696571));
#180653=CARTESIAN_POINT('Ctrl Pts',(1.36071428571433,-11.5751282694896,
6.69375098196571));
#180654=CARTESIAN_POINT('Ctrl Pts',(-0.89160064472812,-11.5751282694896,
6.64414160696572));
#180655=CARTESIAN_POINT('Ctrl Pts',(-2.48422780541168,-9.98250110880602,
6.59453223196573));
#180656=CARTESIAN_POINT('Ctrl Pts',(-4.07685496609525,-8.38987394812247,
6.54492285696573));
#180657=CARTESIAN_POINT('Ctrl Pts',(-4.07685496609525,-6.13755901768002,
6.49531348196573));
#180658=CARTESIAN_POINT('Ctrl Pts',(-4.07685496609526,-3.88524408723757,
6.44570410696573));
#180659=CARTESIAN_POINT('Ctrl Pts',(-2.4842278054117,-2.29261692655401,
6.39609473196573));
#180660=CARTESIAN_POINT('Ctrl Pts',(-0.891600644728147,-0.699989765870437,
6.34648535696572));
#180661=CARTESIAN_POINT('Ctrl Pts',(1.3607142857143,-0.699989765870433,
6.29687598196571));
#180662=CARTESIAN_POINT('Ctrl Pts',(3.61302921615675,-0.699989765870427,
6.2472666069657));
#180663=CARTESIAN_POINT('Ctrl Pts',(5.20565637684031,-2.29261692655398,
6.1976572319657));
#180664=CARTESIAN_POINT('Ctrl Pts',(6.79828353752388,-3.88524408723754,
6.14804785696569));
#180665=CARTESIAN_POINT('Ctrl Pts',(6.79828353752388,-6.13755901767999,
6.09843848196569));
#180666=CARTESIAN_POINT('Ctrl Pts',(6.79828353752389,-8.38987394812244,
6.0488291069657));
#180667=CARTESIAN_POINT('Ctrl Pts',(5.20565637684033,-9.982501108806,5.9992197319657));
#180668=CARTESIAN_POINT('Ctrl Pts',(3.61302921615678,-11.5751282694896,
5.9496103569657));
#180669=CARTESIAN_POINT('Ctrl Pts',(1.36071428571433,-11.5751282694896,
5.90000098196571));
#180670=CARTESIAN_POINT('Ctrl Pts',(-0.792169748067518,-11.5751282694896,
5.85258166687801));
#180671=CARTESIAN_POINT('Ctrl Pts',(-2.36155557288302,-10.1013786992501,
5.80456877776761));
#180672=CARTESIAN_POINT('Ctrl Pts',(2.32591428571431,-0.786339686702723,
11.8310787265442));
#180673=CARTESIAN_POINT('Ctrl Pts',(2.32591428571431,-0.736608476556578,
11.8030280017558));
#180674=CARTESIAN_POINT('Ctrl Pts',(2.32591428571431,-0.686884992853217,
11.7749635749927));
#180675=CARTESIAN_POINT('Ctrl Pts',(2.32591428571431,-0.637168644611797,
11.7468865177877));
#180676=CARTESIAN_POINT('Ctrl Pts',(2.32591428571431,-0.587452296636248,
11.7188094607329));
#180677=CARTESIAN_POINT('Ctrl Pts',(2.32591428571462,-0.537743081404179,
11.6907197704583));
#180678=CARTESIAN_POINT('Ctrl Pts',(2.32591428571461,-0.488040466409085,
11.6626184101436));
#180679=CARTESIAN_POINT('Ctrl Pts',(2.32591428571461,-0.413079402383478,
11.6202361759299));
#180680=CARTESIAN_POINT('Ctrl Pts',(2.32591428571432,-0.338133333565076,
11.5778274111759));
#180681=CARTESIAN_POINT('Ctrl Pts',(2.32591428571431,-0.263200650536821,
11.5353950189385));
#180682=CARTESIAN_POINT('Ctrl Pts',(0.395514285714307,-0.263200650536827,
10.7817944449928));
#180683=CARTESIAN_POINT('Ctrl Pts',(0.395514285714293,-0.312737737217461,
10.810186578636));
#180684=CARTESIAN_POINT('Ctrl Pts',(0.395514285714286,-0.362277026585004,
10.8385748695488));
#180685=CARTESIAN_POINT('Ctrl Pts',(0.395514285714287,-0.461360350763035,
10.895343168053));
#180686=CARTESIAN_POINT('Ctrl Pts',(0.395514285714313,-0.51090438577062,
10.9237231761123));
#180687=CARTESIAN_POINT('Ctrl Pts',(0.395514285714313,-0.560450981668817,
10.9520987121934));
#180688=CARTESIAN_POINT('Ctrl Pts',(0.395514285714313,-0.6357410575579,
10.9952176434985));
#180689=CARTESIAN_POINT('Ctrl Pts',(0.395514285714118,-0.711037042002775,
11.0383262599356));
#180690=CARTESIAN_POINT('Ctrl Pts',(0.395514285714297,-0.786339686702733,
11.0814232373872));
#180691=CARTESIAN_POINT('Ctrl Pts',(1.36071428571437,-12.1336469966959,
17.4837900444657));
#180692=CARTESIAN_POINT('Ctrl Pts',(-1.12294667637629,-12.1336469966959,
17.4341806694657));
#180693=CARTESIAN_POINT('Ctrl Pts',(-2.87916018483889,-10.3774334882333,
17.3845712944657));
#180694=CARTESIAN_POINT('Ctrl Pts',(-4.6353736933015,-8.62121997977068,
17.3349619194657));
#180695=CARTESIAN_POINT('Ctrl Pts',(-4.63537369330151,-6.13755901768002,
17.2853525444657));
#180696=CARTESIAN_POINT('Ctrl Pts',(-4.63537369330152,-3.65389805558936,
17.2357431694657));
#180697=CARTESIAN_POINT('Ctrl Pts',(-2.87916018483892,-1.89768454712676,
17.1861337944657));
#180698=CARTESIAN_POINT('Ctrl Pts',(-1.12294667637632,-0.141471038664144,
17.1365244194657));
#180699=CARTESIAN_POINT('Ctrl Pts',(1.36071428571434,-0.141471038664139,
17.0869150444657));
#180700=CARTESIAN_POINT('Ctrl Pts',(3.84437524780499,-0.141471038664133,
17.0373056694657));
#180701=CARTESIAN_POINT('Ctrl Pts',(5.6005887562676,-1.89768454712673,16.9876962944657));
#180702=CARTESIAN_POINT('Ctrl Pts',(7.35680226473021,-3.65389805558933,
16.9380869194657));
#180703=CARTESIAN_POINT('Ctrl Pts',(7.35680226473022,-6.13755901767999,
16.8884775444657));
#180704=CARTESIAN_POINT('Ctrl Pts',(7.35680226473022,-8.62121997977064,
16.8388681694657));
#180705=CARTESIAN_POINT('Ctrl Pts',(5.60058875626762,-10.3774334882333,
16.7892587944657));
#180706=CARTESIAN_POINT('Ctrl Pts',(3.84437524780502,-12.1336469966959,
16.7396494194657));
#180707=CARTESIAN_POINT('Ctrl Pts',(1.36071428571437,-12.1336469966959,
16.6900400444657));
#180708=CARTESIAN_POINT('Ctrl Pts',(-1.12294667637629,-12.1336469966959,
16.6404306694657));
#180709=CARTESIAN_POINT('Ctrl Pts',(-2.8791601848389,-10.3774334882333,
16.5908212944657));
#180710=CARTESIAN_POINT('Ctrl Pts',(-4.6353736933015,-8.62121997977068,
16.5412119194657));
#180711=CARTESIAN_POINT('Ctrl Pts',(-4.63537369330151,-6.13755901768002,
16.4916025444657));
#180712=CARTESIAN_POINT('Ctrl Pts',(-4.63537369330152,-3.65389805558936,
16.4419931694657));
#180713=CARTESIAN_POINT('Ctrl Pts',(-2.87916018483892,-1.89768454712676,
16.3923837944657));
#180714=CARTESIAN_POINT('Ctrl Pts',(-1.12294667637632,-0.141471038664144,
16.3427744194657));
#180715=CARTESIAN_POINT('Ctrl Pts',(1.36071428571433,-0.141471038664139,
16.2931650444657));
#180716=CARTESIAN_POINT('Ctrl Pts',(3.84437524780499,-0.141471038664133,
16.2435556694657));
#180717=CARTESIAN_POINT('Ctrl Pts',(5.6005887562676,-1.89768454712673,16.1939462944657));
#180718=CARTESIAN_POINT('Ctrl Pts',(7.35680226473021,-3.65389805558933,
16.1443369194657));
#180719=CARTESIAN_POINT('Ctrl Pts',(7.35680226473021,-6.13755901767999,
16.0947275444657));
#180720=CARTESIAN_POINT('Ctrl Pts',(7.35680226473022,-8.62121997977064,
16.0451181694657));
#180721=CARTESIAN_POINT('Ctrl Pts',(5.60058875626762,-10.3774334882333,
15.9955087944657));
#180722=CARTESIAN_POINT('Ctrl Pts',(3.84437524780502,-12.1336469966959,
15.9458994194657));
#180723=CARTESIAN_POINT('Ctrl Pts',(1.36071428571436,-12.1336469966959,
15.8962900444657));
#180724=CARTESIAN_POINT('Ctrl Pts',(-1.12294667637629,-12.1336469966959,
15.8466806694657));
#180725=CARTESIAN_POINT('Ctrl Pts',(-2.8791601848389,-10.3774334882333,
15.7970712944657));
#180726=CARTESIAN_POINT('Ctrl Pts',(-4.63537369330151,-8.62121997977068,
15.7474619194657));
#180727=CARTESIAN_POINT('Ctrl Pts',(-4.63537369330152,-6.13755901768002,
15.6978525444657));
#180728=CARTESIAN_POINT('Ctrl Pts',(-4.63537369330152,-3.65389805558936,
15.6482431694657));
#180729=CARTESIAN_POINT('Ctrl Pts',(-2.87916018483892,-1.89768454712676,
15.5986337944657));
#180730=CARTESIAN_POINT('Ctrl Pts',(-1.12294667637632,-0.141471038664144,
15.5490244194657));
#180731=CARTESIAN_POINT('Ctrl Pts',(1.36071428571433,-0.141471038664139,
15.4994150444657));
#180732=CARTESIAN_POINT('Ctrl Pts',(3.84437524780498,-0.141471038664133,
15.4498056694657));
#180733=CARTESIAN_POINT('Ctrl Pts',(5.60058875626759,-1.89768454712673,
15.4001962944657));
#180734=CARTESIAN_POINT('Ctrl Pts',(7.3568022647302,-3.65389805558933,15.3505869194657));
#180735=CARTESIAN_POINT('Ctrl Pts',(7.35680226473021,-6.13755901767999,
15.3009775444657));
#180736=CARTESIAN_POINT('Ctrl Pts',(7.35680226473022,-8.62121997977064,
15.2513681694657));
#180737=CARTESIAN_POINT('Ctrl Pts',(5.60058875626762,-10.3774334882333,
15.2017587944657));
#180738=CARTESIAN_POINT('Ctrl Pts',(3.84437524780502,-12.1336469966959,
15.1521494194657));
#180739=CARTESIAN_POINT('Ctrl Pts',(1.36071428571436,-12.1336469966959,
15.1025400444657));
#180740=CARTESIAN_POINT('Ctrl Pts',(-1.12294667637629,-12.1336469966959,
15.0529306694657));
#180741=CARTESIAN_POINT('Ctrl Pts',(-2.8791601848389,-10.3774334882333,
15.0033212944657));
#180742=CARTESIAN_POINT('Ctrl Pts',(-4.63537369330151,-8.62121997977068,
14.9537119194657));
#180743=CARTESIAN_POINT('Ctrl Pts',(-4.63537369330152,-6.13755901768002,
14.9041025444657));
#180744=CARTESIAN_POINT('Ctrl Pts',(-4.63537369330153,-3.65389805558936,
14.8544931694657));
#180745=CARTESIAN_POINT('Ctrl Pts',(-2.87916018483893,-1.89768454712676,
14.8048837944657));
#180746=CARTESIAN_POINT('Ctrl Pts',(-1.12294667637632,-0.141471038664144,
14.7552744194657));
#180747=CARTESIAN_POINT('Ctrl Pts',(1.36071428571433,-0.141471038664139,
14.7056650444657));
#180748=CARTESIAN_POINT('Ctrl Pts',(3.84437524780498,-0.141471038664133,
14.6560556694657));
#180749=CARTESIAN_POINT('Ctrl Pts',(5.60058875626759,-1.89768454712673,
14.6064462944657));
#180750=CARTESIAN_POINT('Ctrl Pts',(7.3568022647302,-3.65389805558933,14.5568369194657));
#180751=CARTESIAN_POINT('Ctrl Pts',(7.35680226473021,-6.13755901767999,
14.5072275444657));
#180752=CARTESIAN_POINT('Ctrl Pts',(7.35680226473021,-8.62121997977064,
14.4576181694657));
#180753=CARTESIAN_POINT('Ctrl Pts',(5.60058875626761,-10.3774334882333,
14.4080087944657));
#180754=CARTESIAN_POINT('Ctrl Pts',(3.84437524780501,-12.1336469966959,
14.3583994194657));
#180755=CARTESIAN_POINT('Ctrl Pts',(1.36071428571436,-12.1336469966959,
14.3087900444657));
#180756=CARTESIAN_POINT('Ctrl Pts',(-1.1229466763763,-12.1336469966959,
14.2591806694657));
#180757=CARTESIAN_POINT('Ctrl Pts',(-2.8791601848389,-10.3774334882333,
14.2095712944657));
#180758=CARTESIAN_POINT('Ctrl Pts',(-4.63537369330151,-8.62121997977068,
14.1599619194657));
#180759=CARTESIAN_POINT('Ctrl Pts',(-4.63537369330152,-6.13755901768002,
14.1103525444657));
#180760=CARTESIAN_POINT('Ctrl Pts',(-4.63537369330153,-3.65389805558936,
14.0607431694657));
#180761=CARTESIAN_POINT('Ctrl Pts',(-2.87916018483893,-1.89768454712676,
14.0111337944657));
#180762=CARTESIAN_POINT('Ctrl Pts',(-1.12294667637633,-0.141471038664144,
13.9615244194657));
#180763=CARTESIAN_POINT('Ctrl Pts',(1.36071428571432,-0.141471038664139,
13.9119150444657));
#180764=CARTESIAN_POINT('Ctrl Pts',(3.84437524780498,-0.141471038664133,
13.8623056694657));
#180765=CARTESIAN_POINT('Ctrl Pts',(5.60058875626759,-1.89768454712673,
13.8126962944657));
#180766=CARTESIAN_POINT('Ctrl Pts',(7.3568022647302,-3.65389805558933,13.7630869194657));
#180767=CARTESIAN_POINT('Ctrl Pts',(7.35680226473021,-6.13755901767999,
13.7134775444657));
#180768=CARTESIAN_POINT('Ctrl Pts',(7.35680226473021,-8.62121997977064,
13.6638681694657));
#180769=CARTESIAN_POINT('Ctrl Pts',(5.60058875626761,-10.3774334882333,
13.6142587944657));
#180770=CARTESIAN_POINT('Ctrl Pts',(3.84437524780501,-12.1336469966959,
13.5646494194657));
#180771=CARTESIAN_POINT('Ctrl Pts',(1.36071428571436,-12.1336469966959,
13.5150400444657));
#180772=CARTESIAN_POINT('Ctrl Pts',(-1.1229466763763,-12.1336469966959,
13.4654306694657));
#180773=CARTESIAN_POINT('Ctrl Pts',(-2.87916018483891,-10.3774334882333,
13.4158212944657));
#180774=CARTESIAN_POINT('Ctrl Pts',(-4.63537369330152,-8.62121997977068,
13.3662119194657));
#180775=CARTESIAN_POINT('Ctrl Pts',(-4.63537369330153,-6.13755901768002,
13.3166025444657));
#180776=CARTESIAN_POINT('Ctrl Pts',(-4.63537369330153,-3.65389805558936,
13.2669931694657));
#180777=CARTESIAN_POINT('Ctrl Pts',(-2.87916018483893,-1.89768454712676,
13.2173837944657));
#180778=CARTESIAN_POINT('Ctrl Pts',(-1.12294667637633,-0.141471038664144,
13.1677744194657));
#180779=CARTESIAN_POINT('Ctrl Pts',(1.36071428571432,-0.141471038664139,
13.1181650444657));
#180780=CARTESIAN_POINT('Ctrl Pts',(3.84437524780497,-0.141471038664133,
13.0685556694657));
#180781=CARTESIAN_POINT('Ctrl Pts',(5.60058875626759,-1.89768454712673,
13.0189462944657));
#180782=CARTESIAN_POINT('Ctrl Pts',(7.3568022647302,-3.65389805558933,12.9693369194657));
#180783=CARTESIAN_POINT('Ctrl Pts',(7.3568022647302,-6.13755901767999,12.9197275444657));
#180784=CARTESIAN_POINT('Ctrl Pts',(7.35680226473021,-8.62121997977064,
12.8701181694657));
#180785=CARTESIAN_POINT('Ctrl Pts',(5.60058875626761,-10.3774334882333,
12.8205087944657));
#180786=CARTESIAN_POINT('Ctrl Pts',(3.84437524780501,-12.1336469966959,
12.7708994194657));
#180787=CARTESIAN_POINT('Ctrl Pts',(1.36071428571435,-12.1336469966959,
12.7212900444657));
#180788=CARTESIAN_POINT('Ctrl Pts',(-1.1229466763763,-12.1336469966959,
12.6716806694657));
#180789=CARTESIAN_POINT('Ctrl Pts',(-2.87916018483891,-10.3774334882333,
12.6220712944657));
#180790=CARTESIAN_POINT('Ctrl Pts',(-4.63537369330152,-8.62121997977068,
12.5724619194657));
#180791=CARTESIAN_POINT('Ctrl Pts',(-4.63537369330153,-6.13755901768002,
12.5228525444657));
#180792=CARTESIAN_POINT('Ctrl Pts',(-4.63537369330153,-3.65389805558936,
12.4732431694657));
#180793=CARTESIAN_POINT('Ctrl Pts',(-2.87916018483893,-1.89768454712676,
12.4236337944657));
#180794=CARTESIAN_POINT('Ctrl Pts',(-1.12294667637633,-0.141471038664144,
12.3740244194657));
#180795=CARTESIAN_POINT('Ctrl Pts',(1.36071428571432,-0.141471038664139,
12.3244150444657));
#180796=CARTESIAN_POINT('Ctrl Pts',(3.84437524780497,-0.141471038664133,
12.2748056694657));
#180797=CARTESIAN_POINT('Ctrl Pts',(5.60058875626758,-1.89768454712673,
12.2251962944657));
#180798=CARTESIAN_POINT('Ctrl Pts',(7.35680226473019,-3.65389805558933,
12.1755869194657));
#180799=CARTESIAN_POINT('Ctrl Pts',(7.3568022647302,-6.13755901767999,12.1259775444657));
#180800=CARTESIAN_POINT('Ctrl Pts',(7.35680226473021,-8.62121997977064,
12.0763681694657));
#180801=CARTESIAN_POINT('Ctrl Pts',(5.60058875626761,-10.3774334882333,
12.0267587944657));
#180802=CARTESIAN_POINT('Ctrl Pts',(3.844375247805,-12.1336469966959,11.9771494194657));
#180803=CARTESIAN_POINT('Ctrl Pts',(1.36071428571435,-12.1336469966959,
11.9275400444657));
#180804=CARTESIAN_POINT('Ctrl Pts',(-1.12294667637631,-12.1336469966959,
11.8779306694657));
#180805=CARTESIAN_POINT('Ctrl Pts',(-2.87916018483891,-10.3774334882333,
11.8283212944657));
#180806=CARTESIAN_POINT('Ctrl Pts',(-4.63537369330152,-8.62121997977068,
11.7787119194657));
#180807=CARTESIAN_POINT('Ctrl Pts',(-4.63537369330153,-6.13755901768002,
11.7291025444657));
#180808=CARTESIAN_POINT('Ctrl Pts',(-4.63537369330154,-3.65389805558936,
11.6794931694657));
#180809=CARTESIAN_POINT('Ctrl Pts',(-2.87916018483894,-1.89768454712676,
11.6298837944657));
#180810=CARTESIAN_POINT('Ctrl Pts',(-1.12294667637634,-0.141471038664144,
11.5802744194657));
#180811=CARTESIAN_POINT('Ctrl Pts',(1.36071428571432,-0.141471038664139,
11.5306650444657));
#180812=CARTESIAN_POINT('Ctrl Pts',(3.84437524780497,-0.141471038664133,
11.4810556694657));
#180813=CARTESIAN_POINT('Ctrl Pts',(5.60058875626758,-1.89768454712673,
11.4314462944657));
#180814=CARTESIAN_POINT('Ctrl Pts',(7.35680226473019,-3.65389805558933,
11.3818369194657));
#180815=CARTESIAN_POINT('Ctrl Pts',(7.3568022647302,-6.13755901767999,11.3322275444657));
#180816=CARTESIAN_POINT('Ctrl Pts',(7.3568022647302,-8.62121997977064,11.2826181694657));
#180817=CARTESIAN_POINT('Ctrl Pts',(5.6005887562676,-10.3774334882333,11.2330087944657));
#180818=CARTESIAN_POINT('Ctrl Pts',(3.844375247805,-12.1336469966959,11.1833994194657));
#180819=CARTESIAN_POINT('Ctrl Pts',(1.36071428571435,-12.1336469966959,
11.1337900444657));
#180820=CARTESIAN_POINT('Ctrl Pts',(-1.12294667637631,-12.1336469966959,
11.0841806694657));
#180821=CARTESIAN_POINT('Ctrl Pts',(-2.87916018483892,-10.3774334882333,
11.0345712944657));
#180822=CARTESIAN_POINT('Ctrl Pts',(-4.63537369330153,-8.62121997977068,
10.9849619194657));
#180823=CARTESIAN_POINT('Ctrl Pts',(-4.63537369330153,-6.13755901768002,
10.9353525444657));
#180824=CARTESIAN_POINT('Ctrl Pts',(-4.63537369330154,-3.65389805558936,
10.8857431694657));
#180825=CARTESIAN_POINT('Ctrl Pts',(-2.87916018483894,-1.89768454712676,
10.8361337944657));
#180826=CARTESIAN_POINT('Ctrl Pts',(-1.12294667637634,-0.141471038664144,
10.7865244194657));
#180827=CARTESIAN_POINT('Ctrl Pts',(1.36071428571431,-0.141471038664139,
10.7369150444657));
#180828=CARTESIAN_POINT('Ctrl Pts',(3.84437524780497,-0.141471038664133,
10.6873056694657));
#180829=CARTESIAN_POINT('Ctrl Pts',(5.60058875626758,-1.89768454712673,
10.6376962944657));
#180830=CARTESIAN_POINT('Ctrl Pts',(7.35680226473019,-3.65389805558933,
10.5880869194657));
#180831=CARTESIAN_POINT('Ctrl Pts',(7.35680226473019,-6.13755901767999,
10.5384775444657));
#180832=CARTESIAN_POINT('Ctrl Pts',(7.3568022647302,-8.62121997977064,10.4888681694657));
#180833=CARTESIAN_POINT('Ctrl Pts',(5.6005887562676,-10.3774334882333,10.4392587944657));
#180834=CARTESIAN_POINT('Ctrl Pts',(3.844375247805,-12.1336469966959,10.3896494194657));
#180835=CARTESIAN_POINT('Ctrl Pts',(1.36071428571435,-12.1336469966959,
10.3400400444657));
#180836=CARTESIAN_POINT('Ctrl Pts',(-1.12294667637631,-12.1336469966959,
10.2904306694657));
#180837=CARTESIAN_POINT('Ctrl Pts',(-2.87916018483892,-10.3774334882333,
10.2408212944657));
#180838=CARTESIAN_POINT('Ctrl Pts',(-4.63537369330153,-8.62121997977068,
10.1912119194657));
#180839=CARTESIAN_POINT('Ctrl Pts',(-4.63537369330154,-6.13755901768002,
10.1416025444657));
#180840=CARTESIAN_POINT('Ctrl Pts',(-4.63537369330154,-3.65389805558936,
10.0919931694657));
#180841=CARTESIAN_POINT('Ctrl Pts',(-2.87916018483894,-1.89768454712676,
10.0423837944657));
#180842=CARTESIAN_POINT('Ctrl Pts',(-1.12294667637634,-0.141471038664144,
9.99277441946572));
#180843=CARTESIAN_POINT('Ctrl Pts',(1.36071428571431,-0.141471038664139,
9.94316504446571));
#180844=CARTESIAN_POINT('Ctrl Pts',(3.84437524780496,-0.141471038664133,
9.89355566946571));
#180845=CARTESIAN_POINT('Ctrl Pts',(5.60058875626757,-1.89768454712673,
9.8439462944657));
#180846=CARTESIAN_POINT('Ctrl Pts',(7.35680226473018,-3.65389805558933,
9.79433691946569));
#180847=CARTESIAN_POINT('Ctrl Pts',(7.35680226473019,-6.13755901767999,
9.74472754446569));
#180848=CARTESIAN_POINT('Ctrl Pts',(7.3568022647302,-8.62121997977064,9.69511816946569));
#180849=CARTESIAN_POINT('Ctrl Pts',(5.6005887562676,-10.3774334882333,9.6455087944657));
#180850=CARTESIAN_POINT('Ctrl Pts',(3.844375247805,-12.1336469966959,9.59589941946571));
#180851=CARTESIAN_POINT('Ctrl Pts',(1.36071428571434,-12.1336469966959,
9.54629004446571));
#180852=CARTESIAN_POINT('Ctrl Pts',(-1.12294667637631,-12.1336469966959,
9.49668066946572));
#180853=CARTESIAN_POINT('Ctrl Pts',(-2.87916018483892,-10.3774334882333,
9.44707129446573));
#180854=CARTESIAN_POINT('Ctrl Pts',(-4.63537369330153,-8.62121997977068,
9.39746191946573));
#180855=CARTESIAN_POINT('Ctrl Pts',(-4.63537369330154,-6.13755901768002,
9.34785254446573));
#180856=CARTESIAN_POINT('Ctrl Pts',(-4.63537369330154,-3.65389805558936,
9.29824316946573));
#180857=CARTESIAN_POINT('Ctrl Pts',(-2.87916018483894,-1.89768454712676,
9.24863379446573));
#180858=CARTESIAN_POINT('Ctrl Pts',(-1.12294667637634,-0.141471038664144,
9.19902441946572));
#180859=CARTESIAN_POINT('Ctrl Pts',(1.36071428571431,-0.141471038664139,
9.14941504446571));
#180860=CARTESIAN_POINT('Ctrl Pts',(3.84437524780496,-0.141471038664133,
9.0998056694657));
#180861=CARTESIAN_POINT('Ctrl Pts',(5.60058875626757,-1.89768454712673,
9.0501962944657));
#180862=CARTESIAN_POINT('Ctrl Pts',(7.35680226473018,-3.65389805558933,
9.00058691946569));
#180863=CARTESIAN_POINT('Ctrl Pts',(7.35680226473019,-6.13755901767999,
8.95097754446569));
#180864=CARTESIAN_POINT('Ctrl Pts',(7.3568022647302,-8.62121997977064,8.90136816946569));
#180865=CARTESIAN_POINT('Ctrl Pts',(5.60058875626759,-10.3774334882333,
8.8517587944657));
#180866=CARTESIAN_POINT('Ctrl Pts',(3.84437524780499,-12.1336469966959,
8.8021494194657));
#180867=CARTESIAN_POINT('Ctrl Pts',(1.36071428571434,-12.1336469966959,
8.75254004446571));
#180868=CARTESIAN_POINT('Ctrl Pts',(-1.12294667637632,-12.1336469966959,
8.70293066946572));
#180869=CARTESIAN_POINT('Ctrl Pts',(-2.87916018483892,-10.3774334882333,
8.65332129446573));
#180870=CARTESIAN_POINT('Ctrl Pts',(-4.63537369330153,-8.62121997977068,
8.60371191946573));
#180871=CARTESIAN_POINT('Ctrl Pts',(-4.63537369330154,-6.13755901768002,
8.55410254446574));
#180872=CARTESIAN_POINT('Ctrl Pts',(-4.63537369330155,-3.65389805558936,
8.50449316946573));
#180873=CARTESIAN_POINT('Ctrl Pts',(-2.87916018483895,-1.89768454712676,
8.45488379446573));
#180874=CARTESIAN_POINT('Ctrl Pts',(-1.12294667637635,-0.141471038664144,
8.40527441946572));
#180875=CARTESIAN_POINT('Ctrl Pts',(1.36071428571431,-0.141471038664139,
8.35566504446571));
#180876=CARTESIAN_POINT('Ctrl Pts',(3.84437524780496,-0.141471038664133,
8.3060556694657));
#180877=CARTESIAN_POINT('Ctrl Pts',(5.60058875626757,-1.89768454712673,
8.2564462944657));
#180878=CARTESIAN_POINT('Ctrl Pts',(7.35680226473018,-3.65389805558933,
8.20683691946569));
#180879=CARTESIAN_POINT('Ctrl Pts',(7.35680226473019,-6.13755901767999,
8.15722754446569));
#180880=CARTESIAN_POINT('Ctrl Pts',(7.35680226473019,-8.62121997977064,
8.10761816946569));
#180881=CARTESIAN_POINT('Ctrl Pts',(5.60058875626759,-10.3774334882333,
8.0580087944657));
#180882=CARTESIAN_POINT('Ctrl Pts',(3.84437524780499,-12.1336469966959,
8.00839941946571));
#180883=CARTESIAN_POINT('Ctrl Pts',(1.36071428571434,-12.1336469966959,
7.95879004446571));
#180884=CARTESIAN_POINT('Ctrl Pts',(-1.12294667637632,-12.1336469966959,
7.90918066946572));
#180885=CARTESIAN_POINT('Ctrl Pts',(-2.87916018483893,-10.3774334882333,
7.85957129446573));
#180886=CARTESIAN_POINT('Ctrl Pts',(-4.63537369330153,-8.62121997977068,
7.80996191946573));
#180887=CARTESIAN_POINT('Ctrl Pts',(-4.63537369330154,-6.13755901768002,
7.76035254446573));
#180888=CARTESIAN_POINT('Ctrl Pts',(-4.63537369330155,-3.65389805558936,
7.71074316946573));
#180889=CARTESIAN_POINT('Ctrl Pts',(-2.87916018483895,-1.89768454712676,
7.66113379446573));
#180890=CARTESIAN_POINT('Ctrl Pts',(-1.12294667637635,-0.141471038664144,
7.61152441946572));
#180891=CARTESIAN_POINT('Ctrl Pts',(1.3607142857143,-0.141471038664139,
7.56191504446571));
#180892=CARTESIAN_POINT('Ctrl Pts',(3.84437524780496,-0.141471038664133,
7.5123056694657));
#180893=CARTESIAN_POINT('Ctrl Pts',(5.60058875626757,-1.89768454712673,
7.4626962944657));
#180894=CARTESIAN_POINT('Ctrl Pts',(7.35680226473017,-3.65389805558933,
7.41308691946569));
#180895=CARTESIAN_POINT('Ctrl Pts',(7.35680226473018,-6.13755901767999,
7.36347754446569));
#180896=CARTESIAN_POINT('Ctrl Pts',(7.35680226473019,-8.62121997977064,
7.31386816946569));
#180897=CARTESIAN_POINT('Ctrl Pts',(5.60058875626759,-10.3774334882333,
7.2642587944657));
#180898=CARTESIAN_POINT('Ctrl Pts',(3.84437524780499,-12.1336469966959,
7.2146494194657));
#180899=CARTESIAN_POINT('Ctrl Pts',(1.36071428571433,-12.1336469966959,
7.16504004446571));
#180900=CARTESIAN_POINT('Ctrl Pts',(-1.12294667637632,-12.1336469966959,
7.11543066946572));
#180901=CARTESIAN_POINT('Ctrl Pts',(-2.87916018483893,-10.3774334882333,
7.06582129446573));
#180902=CARTESIAN_POINT('Ctrl Pts',(-4.63537369330154,-8.62121997977068,
7.01621191946573));
#180903=CARTESIAN_POINT('Ctrl Pts',(-4.63537369330155,-6.13755901768002,
6.96660254446573));
#180904=CARTESIAN_POINT('Ctrl Pts',(-4.63537369330155,-3.65389805558936,
6.91699316946573));
#180905=CARTESIAN_POINT('Ctrl Pts',(-2.87916018483895,-1.89768454712676,
6.86738379446573));
#180906=CARTESIAN_POINT('Ctrl Pts',(-1.12294667637635,-0.141471038664144,
6.81777441946572));
#180907=CARTESIAN_POINT('Ctrl Pts',(1.3607142857143,-0.141471038664139,
6.76816504446571));
#180908=CARTESIAN_POINT('Ctrl Pts',(3.84437524780495,-0.141471038664133,
6.7185556694657));
#180909=CARTESIAN_POINT('Ctrl Pts',(5.60058875626756,-1.89768454712673,
6.6689462944657));
#180910=CARTESIAN_POINT('Ctrl Pts',(7.35680226473017,-3.65389805558933,
6.61933691946569));
#180911=CARTESIAN_POINT('Ctrl Pts',(7.35680226473018,-6.13755901767999,
6.56972754446569));
#180912=CARTESIAN_POINT('Ctrl Pts',(7.35680226473019,-8.62121997977064,
6.52011816946569));
#180913=CARTESIAN_POINT('Ctrl Pts',(5.60058875626759,-10.3774334882333,
6.4705087944657));
#180914=CARTESIAN_POINT('Ctrl Pts',(3.84437524780499,-12.1336469966959,
6.4208994194657));
#180915=CARTESIAN_POINT('Ctrl Pts',(1.36071428571433,-12.1336469966959,
6.37129004446571));
#180916=CARTESIAN_POINT('Ctrl Pts',(-1.12294667637632,-12.1336469966959,
6.32168066946572));
#180917=CARTESIAN_POINT('Ctrl Pts',(-2.87916018483893,-10.3774334882333,
6.27207129446573));
#180918=CARTESIAN_POINT('Ctrl Pts',(-4.63537369330154,-8.62121997977068,
6.22246191946573));
#180919=CARTESIAN_POINT('Ctrl Pts',(-4.63537369330155,-6.13755901768002,
6.17285254446573));
#180920=CARTESIAN_POINT('Ctrl Pts',(-4.63537369330156,-3.65389805558936,
6.12324316946573));
#180921=CARTESIAN_POINT('Ctrl Pts',(-2.87916018483896,-1.89768454712676,
6.07363379446573));
#180922=CARTESIAN_POINT('Ctrl Pts',(-1.12294667637636,-0.141471038664144,
6.02402441946572));
#180923=CARTESIAN_POINT('Ctrl Pts',(1.3607142857143,-0.141471038664139,
5.97441504446571));
#180924=CARTESIAN_POINT('Ctrl Pts',(3.84437524780495,-0.141471038664133,
5.9248056694657));
#180925=CARTESIAN_POINT('Ctrl Pts',(5.60058875626756,-1.89768454712673,
5.8751962944657));
#180926=CARTESIAN_POINT('Ctrl Pts',(7.35680226473017,-3.65389805558933,
5.82558691946569));
#180927=CARTESIAN_POINT('Ctrl Pts',(7.35680226473018,-6.13755901767999,
5.77597754446569));
#180928=CARTESIAN_POINT('Ctrl Pts',(7.35680226473019,-8.62121997977064,
5.72636816946569));
#180929=CARTESIAN_POINT('Ctrl Pts',(5.60058875626758,-10.3774334882333,
5.6767587944657));
#180930=CARTESIAN_POINT('Ctrl Pts',(3.84437524780498,-12.1336469966959,
5.6271494194657));
#180931=CARTESIAN_POINT('Ctrl Pts',(1.36071428571433,-12.1336469966959,
5.57754004446571));
#180932=CARTESIAN_POINT('Ctrl Pts',(-1.01330275708077,-12.1336469966959,
5.53012072937801));
#180933=CARTESIAN_POINT('Ctrl Pts',(-2.74388770098424,-10.5085215641781,
5.48210784026761));
#180934=CARTESIAN_POINT('Ctrl Pts',(1.36071428571437,-11.5751282694896,
17.8062509819657));
#180935=CARTESIAN_POINT('Ctrl Pts',(-0.891600644728081,-11.5751282694896,
17.7566416069657));
#180936=CARTESIAN_POINT('Ctrl Pts',(-2.48422780541164,-9.98250110880602,
17.7070322319657));
#180937=CARTESIAN_POINT('Ctrl Pts',(-4.07685496609521,-8.38987394812247,
17.6574228569657));
#180938=CARTESIAN_POINT('Ctrl Pts',(-4.07685496609522,-6.13755901768002,
17.6078134819657));
#180939=CARTESIAN_POINT('Ctrl Pts',(-4.07685496609522,-3.88524408723757,
17.5582041069657));
#180940=CARTESIAN_POINT('Ctrl Pts',(-2.48422780541167,-2.29261692655401,
17.5085947319657));
#180941=CARTESIAN_POINT('Ctrl Pts',(-0.891600644728108,-0.699989765870437,
17.4589853569657));
#180942=CARTESIAN_POINT('Ctrl Pts',(1.36071428571434,-0.699989765870433,
17.4093759819657));
#180943=CARTESIAN_POINT('Ctrl Pts',(3.61302921615679,-0.699989765870427,
17.3597666069657));
#180944=CARTESIAN_POINT('Ctrl Pts',(5.20565637684035,-2.29261692655398,
17.3101572319657));
#180945=CARTESIAN_POINT('Ctrl Pts',(6.79828353752392,-3.88524408723754,
17.2605478569657));
#180946=CARTESIAN_POINT('Ctrl Pts',(6.79828353752392,-6.13755901767999,
17.2109384819657));
#180947=CARTESIAN_POINT('Ctrl Pts',(6.79828353752393,-8.38987394812244,
17.1613291069657));
#180948=CARTESIAN_POINT('Ctrl Pts',(5.20565637684037,-9.982501108806,17.1117197319657));
#180949=CARTESIAN_POINT('Ctrl Pts',(3.61302921615682,-11.5751282694896,
17.0621103569657));
#180950=CARTESIAN_POINT('Ctrl Pts',(1.36071428571437,-11.5751282694896,
17.0125009819657));
#180951=CARTESIAN_POINT('Ctrl Pts',(-0.891600644728083,-11.5751282694896,
16.9628916069657));
#180952=CARTESIAN_POINT('Ctrl Pts',(-2.48422780541165,-9.98250110880602,
16.9132822319657));
#180953=CARTESIAN_POINT('Ctrl Pts',(-4.07685496609521,-8.38987394812247,
16.8636728569657));
#180954=CARTESIAN_POINT('Ctrl Pts',(-4.07685496609522,-6.13755901768002,
16.8140634819657));
#180955=CARTESIAN_POINT('Ctrl Pts',(-4.07685496609523,-3.88524408723757,
16.7644541069657));
#180956=CARTESIAN_POINT('Ctrl Pts',(-2.48422780541167,-2.29261692655401,
16.7148447319657));
#180957=CARTESIAN_POINT('Ctrl Pts',(-0.891600644728111,-0.699989765870437,
16.6652353569657));
#180958=CARTESIAN_POINT('Ctrl Pts',(1.36071428571434,-0.699989765870433,
16.6156259819657));
#180959=CARTESIAN_POINT('Ctrl Pts',(3.61302921615678,-0.699989765870427,
16.5660166069657));
#180960=CARTESIAN_POINT('Ctrl Pts',(5.20565637684035,-2.29261692655398,
16.5164072319657));
#180961=CARTESIAN_POINT('Ctrl Pts',(6.79828353752391,-3.88524408723754,
16.4667978569657));
#180962=CARTESIAN_POINT('Ctrl Pts',(6.79828353752392,-6.13755901767999,
16.4171884819657));
#180963=CARTESIAN_POINT('Ctrl Pts',(6.79828353752393,-8.38987394812244,
16.3675791069657));
#180964=CARTESIAN_POINT('Ctrl Pts',(5.20565637684037,-9.982501108806,16.3179697319657));
#180965=CARTESIAN_POINT('Ctrl Pts',(3.61302921615681,-11.5751282694896,
16.2683603569657));
#180966=CARTESIAN_POINT('Ctrl Pts',(1.36071428571436,-11.5751282694896,
16.2187509819657));
#180967=CARTESIAN_POINT('Ctrl Pts',(-0.891600644728086,-11.5751282694896,
16.1691416069657));
#180968=CARTESIAN_POINT('Ctrl Pts',(-2.48422780541165,-9.98250110880602,
16.1195322319657));
#180969=CARTESIAN_POINT('Ctrl Pts',(-4.07685496609522,-8.38987394812247,
16.0699228569657));
#180970=CARTESIAN_POINT('Ctrl Pts',(-4.07685496609522,-6.13755901768002,
16.0203134819657));
#180971=CARTESIAN_POINT('Ctrl Pts',(-4.07685496609523,-3.88524408723757,
15.9707041069657));
#180972=CARTESIAN_POINT('Ctrl Pts',(-2.48422780541167,-2.29261692655401,
15.9210947319657));
#180973=CARTESIAN_POINT('Ctrl Pts',(-0.891600644728114,-0.699989765870437,
15.8714853569657));
#180974=CARTESIAN_POINT('Ctrl Pts',(1.36071428571433,-0.699989765870433,
15.8218759819657));
#180975=CARTESIAN_POINT('Ctrl Pts',(3.61302921615678,-0.699989765870427,
15.7722666069657));
#180976=CARTESIAN_POINT('Ctrl Pts',(5.20565637684035,-2.29261692655398,
15.7226572319657));
#180977=CARTESIAN_POINT('Ctrl Pts',(6.79828353752391,-3.88524408723754,
15.6730478569657));
#180978=CARTESIAN_POINT('Ctrl Pts',(6.79828353752392,-6.13755901767999,
15.6234384819657));
#180979=CARTESIAN_POINT('Ctrl Pts',(6.79828353752392,-8.38987394812244,
15.5738291069657));
#180980=CARTESIAN_POINT('Ctrl Pts',(5.20565637684037,-9.982501108806,15.5242197319657));
#180981=CARTESIAN_POINT('Ctrl Pts',(3.61302921615681,-11.5751282694896,
15.4746103569657));
#180982=CARTESIAN_POINT('Ctrl Pts',(1.36071428571436,-11.5751282694896,
15.4250009819657));
#180983=CARTESIAN_POINT('Ctrl Pts',(-0.891600644728089,-11.5751282694896,
15.3753916069657));
#180984=CARTESIAN_POINT('Ctrl Pts',(-2.48422780541165,-9.98250110880602,
15.3257822319657));
#180985=CARTESIAN_POINT('Ctrl Pts',(-4.07685496609522,-8.38987394812247,
15.2761728569657));
#180986=CARTESIAN_POINT('Ctrl Pts',(-4.07685496609522,-6.13755901768002,
15.2265634819657));
#180987=CARTESIAN_POINT('Ctrl Pts',(-4.07685496609523,-3.88524408723757,
15.1769541069657));
#180988=CARTESIAN_POINT('Ctrl Pts',(-2.48422780541167,-2.29261692655401,
15.1273447319657));
#180989=CARTESIAN_POINT('Ctrl Pts',(-0.891600644728117,-0.699989765870437,
15.0777353569657));
#180990=CARTESIAN_POINT('Ctrl Pts',(1.36071428571433,-0.699989765870433,
15.0281259819657));
#180991=CARTESIAN_POINT('Ctrl Pts',(3.61302921615678,-0.699989765870427,
14.9785166069657));
#180992=CARTESIAN_POINT('Ctrl Pts',(5.20565637684034,-2.29261692655398,
14.9289072319657));
#180993=CARTESIAN_POINT('Ctrl Pts',(6.79828353752391,-3.88524408723754,
14.8792978569657));
#180994=CARTESIAN_POINT('Ctrl Pts',(6.79828353752391,-6.13755901767999,
14.8296884819657));
#180995=CARTESIAN_POINT('Ctrl Pts',(6.79828353752392,-8.38987394812244,
14.7800791069657));
#180996=CARTESIAN_POINT('Ctrl Pts',(5.20565637684036,-9.982501108806,14.7304697319657));
#180997=CARTESIAN_POINT('Ctrl Pts',(3.61302921615681,-11.5751282694896,
14.6808603569657));
#180998=CARTESIAN_POINT('Ctrl Pts',(1.36071428571436,-11.5751282694896,
14.6312509819657));
#180999=CARTESIAN_POINT('Ctrl Pts',(-0.891600644728092,-11.5751282694896,
14.5816416069657));
#181000=CARTESIAN_POINT('Ctrl Pts',(-2.48422780541166,-9.98250110880602,
14.5320322319657));
#181001=CARTESIAN_POINT('Ctrl Pts',(-4.07685496609522,-8.38987394812247,
14.4824228569657));
#181002=CARTESIAN_POINT('Ctrl Pts',(-4.07685496609523,-6.13755901768002,
14.4328134819657));
#181003=CARTESIAN_POINT('Ctrl Pts',(-4.07685496609523,-3.88524408723757,
14.3832041069657));
#181004=CARTESIAN_POINT('Ctrl Pts',(-2.48422780541168,-2.29261692655401,
14.3335947319657));
#181005=CARTESIAN_POINT('Ctrl Pts',(-0.89160064472812,-0.699989765870437,
14.2839853569657));
#181006=CARTESIAN_POINT('Ctrl Pts',(1.36071428571433,-0.699989765870433,
14.2343759819657));
#181007=CARTESIAN_POINT('Ctrl Pts',(3.61302921615678,-0.699989765870427,
14.1847666069657));
#181008=CARTESIAN_POINT('Ctrl Pts',(5.20565637684034,-2.29261692655398,
14.1351572319657));
#181009=CARTESIAN_POINT('Ctrl Pts',(6.79828353752391,-3.88524408723754,
14.0855478569657));
#181010=CARTESIAN_POINT('Ctrl Pts',(6.79828353752391,-6.13755901767999,
14.0359384819657));
#181011=CARTESIAN_POINT('Ctrl Pts',(6.79828353752392,-8.38987394812244,
13.9863291069657));
#181012=CARTESIAN_POINT('Ctrl Pts',(5.20565637684036,-9.982501108806,13.9367197319657));
#181013=CARTESIAN_POINT('Ctrl Pts',(3.61302921615681,-11.5751282694896,
13.8871103569657));
#181014=CARTESIAN_POINT('Ctrl Pts',(1.36071428571436,-11.5751282694896,
13.8375009819657));
#181015=CARTESIAN_POINT('Ctrl Pts',(-0.891600644728095,-11.5751282694896,
13.7878916069657));
#181016=CARTESIAN_POINT('Ctrl Pts',(-2.48422780541166,-9.98250110880602,
13.7382822319657));
#181017=CARTESIAN_POINT('Ctrl Pts',(-4.07685496609522,-8.38987394812247,
13.6886728569657));
#181018=CARTESIAN_POINT('Ctrl Pts',(-4.07685496609523,-6.13755901768002,
13.6390634819657));
#181019=CARTESIAN_POINT('Ctrl Pts',(-4.07685496609524,-3.88524408723757,
13.5894541069657));
#181020=CARTESIAN_POINT('Ctrl Pts',(-2.48422780541168,-2.29261692655401,
13.5398447319657));
#181021=CARTESIAN_POINT('Ctrl Pts',(-0.891600644728122,-0.699989765870437,
13.4902353569657));
#181022=CARTESIAN_POINT('Ctrl Pts',(1.36071428571433,-0.699989765870433,
13.4406259819657));
#181023=CARTESIAN_POINT('Ctrl Pts',(3.61302921615677,-0.699989765870427,
13.3910166069657));
#181024=CARTESIAN_POINT('Ctrl Pts',(5.20565637684034,-2.29261692655398,
13.3414072319657));
#181025=CARTESIAN_POINT('Ctrl Pts',(6.7982835375239,-3.88524408723754,13.2917978569657));
#181026=CARTESIAN_POINT('Ctrl Pts',(6.79828353752391,-6.13755901767999,
13.2421884819657));
#181027=CARTESIAN_POINT('Ctrl Pts',(6.79828353752391,-8.38987394812244,
13.1925791069657));
#181028=CARTESIAN_POINT('Ctrl Pts',(5.20565637684036,-9.982501108806,13.1429697319657));
#181029=CARTESIAN_POINT('Ctrl Pts',(3.6130292161568,-11.5751282694896,13.0933603569657));
#181030=CARTESIAN_POINT('Ctrl Pts',(1.36071428571435,-11.5751282694896,
13.0437509819657));
#181031=CARTESIAN_POINT('Ctrl Pts',(-0.891600644728097,-11.5751282694896,
12.9941416069657));
#181032=CARTESIAN_POINT('Ctrl Pts',(-2.48422780541166,-9.98250110880602,
12.9445322319657));
#181033=CARTESIAN_POINT('Ctrl Pts',(-4.07685496609523,-8.38987394812247,
12.8949228569657));
#181034=CARTESIAN_POINT('Ctrl Pts',(-4.07685496609523,-6.13755901768002,
12.8453134819657));
#181035=CARTESIAN_POINT('Ctrl Pts',(-4.07685496609524,-3.88524408723757,
12.7957041069657));
#181036=CARTESIAN_POINT('Ctrl Pts',(-2.48422780541168,-2.29261692655401,
12.7460947319657));
#181037=CARTESIAN_POINT('Ctrl Pts',(-0.891600644728125,-0.699989765870437,
12.6964853569657));
#181038=CARTESIAN_POINT('Ctrl Pts',(1.36071428571432,-0.699989765870433,
12.6468759819657));
#181039=CARTESIAN_POINT('Ctrl Pts',(3.61302921615677,-0.699989765870427,
12.5972666069657));
#181040=CARTESIAN_POINT('Ctrl Pts',(5.20565637684033,-2.29261692655398,
12.5476572319657));
#181041=CARTESIAN_POINT('Ctrl Pts',(6.7982835375239,-3.88524408723754,12.4980478569657));
#181042=CARTESIAN_POINT('Ctrl Pts',(6.79828353752391,-6.13755901767999,
12.4484384819657));
#181043=CARTESIAN_POINT('Ctrl Pts',(6.79828353752391,-8.38987394812244,
12.3988291069657));
#181044=CARTESIAN_POINT('Ctrl Pts',(5.20565637684036,-9.982501108806,12.3492197319657));
#181045=CARTESIAN_POINT('Ctrl Pts',(3.6130292161568,-11.5751282694896,12.2996103569657));
#181046=CARTESIAN_POINT('Ctrl Pts',(1.36071428571435,-11.5751282694896,
12.2500009819657));
#181047=CARTESIAN_POINT('Ctrl Pts',(-0.8916006447281,-11.5751282694896,
12.2003916069657));
#181048=CARTESIAN_POINT('Ctrl Pts',(-2.48422780541166,-9.98250110880602,
12.1507822319657));
#181049=CARTESIAN_POINT('Ctrl Pts',(-4.07685496609523,-8.38987394812247,
12.1011728569657));
#181050=CARTESIAN_POINT('Ctrl Pts',(-4.07685496609524,-6.13755901768002,
12.0515634819657));
#181051=CARTESIAN_POINT('Ctrl Pts',(-4.07685496609524,-3.88524408723757,
12.0019541069657));
#181052=CARTESIAN_POINT('Ctrl Pts',(-2.48422780541168,-2.29261692655401,
11.9523447319657));
#181053=CARTESIAN_POINT('Ctrl Pts',(-0.891600644728128,-0.699989765870437,
11.9027353569657));
#181054=CARTESIAN_POINT('Ctrl Pts',(1.36071428571432,-0.699989765870433,
11.8531259819657));
#181055=CARTESIAN_POINT('Ctrl Pts',(3.61302921615677,-0.699989765870427,
11.8035166069657));
#181056=CARTESIAN_POINT('Ctrl Pts',(5.20565637684033,-2.29261692655398,
11.7539072319657));
#181057=CARTESIAN_POINT('Ctrl Pts',(6.7982835375239,-3.88524408723754,11.7042978569657));
#181058=CARTESIAN_POINT('Ctrl Pts',(6.79828353752391,-6.13755901767999,
11.6546884819657));
#181059=CARTESIAN_POINT('Ctrl Pts',(6.79828353752391,-8.38987394812244,
11.6050791069657));
#181060=CARTESIAN_POINT('Ctrl Pts',(5.20565637684035,-9.982501108806,11.5554697319657));
#181061=CARTESIAN_POINT('Ctrl Pts',(3.6130292161568,-11.5751282694896,11.5058603569657));
#181062=CARTESIAN_POINT('Ctrl Pts',(1.36071428571435,-11.5751282694896,
11.4562509819657));
#181063=CARTESIAN_POINT('Ctrl Pts',(-0.891600644728103,-11.5751282694896,
11.4066416069657));
#181064=CARTESIAN_POINT('Ctrl Pts',(-2.48422780541167,-9.98250110880602,
11.3570322319657));
#181065=CARTESIAN_POINT('Ctrl Pts',(-4.07685496609523,-8.38987394812247,
11.3074228569657));
#181066=CARTESIAN_POINT('Ctrl Pts',(-4.07685496609524,-6.13755901768002,
11.2578134819657));
#181067=CARTESIAN_POINT('Ctrl Pts',(-4.07685496609524,-3.88524408723757,
11.2082041069657));
#181068=CARTESIAN_POINT('Ctrl Pts',(-2.48422780541169,-2.29261692655401,
11.1585947319657));
#181069=CARTESIAN_POINT('Ctrl Pts',(-0.89160064472813,-0.699989765870437,
11.1089853569657));
#181070=CARTESIAN_POINT('Ctrl Pts',(1.36071428571432,-0.699989765870433,
11.0593759819657));
#181071=CARTESIAN_POINT('Ctrl Pts',(3.61302921615676,-0.699989765870427,
11.0097666069657));
#181072=CARTESIAN_POINT('Ctrl Pts',(5.20565637684033,-2.29261692655398,
10.9601572319657));
#181073=CARTESIAN_POINT('Ctrl Pts',(6.79828353752389,-3.88524408723754,
10.9105478569657));
#181074=CARTESIAN_POINT('Ctrl Pts',(6.7982835375239,-6.13755901767999,10.8609384819657));
#181075=CARTESIAN_POINT('Ctrl Pts',(6.79828353752391,-8.38987394812244,
10.8113291069657));
#181076=CARTESIAN_POINT('Ctrl Pts',(5.20565637684035,-9.982501108806,10.7617197319657));
#181077=CARTESIAN_POINT('Ctrl Pts',(3.61302921615679,-11.5751282694896,
10.7121103569657));
#181078=CARTESIAN_POINT('Ctrl Pts',(1.36071428571434,-11.5751282694896,
10.6625009819657));
#181079=CARTESIAN_POINT('Ctrl Pts',(-0.891600644728105,-11.5751282694896,
10.6128916069657));
#181080=CARTESIAN_POINT('Ctrl Pts',(-2.48422780541167,-9.98250110880602,
10.5632822319657));
#181081=CARTESIAN_POINT('Ctrl Pts',(-4.07685496609523,-8.38987394812247,
10.5136728569657));
#181082=CARTESIAN_POINT('Ctrl Pts',(-4.07685496609524,-6.13755901768002,
10.4640634819657));
#181083=CARTESIAN_POINT('Ctrl Pts',(-4.07685496609525,-3.88524408723757,
10.4144541069657));
#181084=CARTESIAN_POINT('Ctrl Pts',(-2.48422780541169,-2.29261692655401,
10.3648447319657));
#181085=CARTESIAN_POINT('Ctrl Pts',(-0.891600644728133,-0.699989765870437,
10.3152353569657));
#181086=CARTESIAN_POINT('Ctrl Pts',(1.36071428571431,-0.699989765870433,
10.2656259819657));
#181087=CARTESIAN_POINT('Ctrl Pts',(3.61302921615676,-0.699989765870427,
10.2160166069657));
#181088=CARTESIAN_POINT('Ctrl Pts',(5.20565637684033,-2.29261692655398,
10.1664072319657));
#181089=CARTESIAN_POINT('Ctrl Pts',(6.79828353752389,-3.88524408723754,
10.1167978569657));
#181090=CARTESIAN_POINT('Ctrl Pts',(6.7982835375239,-6.13755901767999,10.0671884819657));
#181091=CARTESIAN_POINT('Ctrl Pts',(6.7982835375239,-8.38987394812244,10.0175791069657));
#181092=CARTESIAN_POINT('Ctrl Pts',(5.20565637684035,-9.982501108806,9.9679697319657));
#181093=CARTESIAN_POINT('Ctrl Pts',(3.61302921615679,-11.5751282694896,
9.91836035696571));
#181094=CARTESIAN_POINT('Ctrl Pts',(1.36071428571434,-11.5751282694896,
9.86875098196571));
#181095=CARTESIAN_POINT('Ctrl Pts',(-0.891600644728108,-11.5751282694896,
9.81914160696572));
#181096=CARTESIAN_POINT('Ctrl Pts',(-2.48422780541167,-9.98250110880602,
9.76953223196573));
#181097=CARTESIAN_POINT('Ctrl Pts',(-4.07685496609524,-8.38987394812247,
9.71992285696573));
#181098=CARTESIAN_POINT('Ctrl Pts',(-4.07685496609524,-6.13755901768002,
9.67031348196573));
#181099=CARTESIAN_POINT('Ctrl Pts',(-4.07685496609525,-3.88524408723757,
9.62070410696574));
#181100=CARTESIAN_POINT('Ctrl Pts',(-2.48422780541169,-2.29261692655401,
9.57109473196573));
#181101=CARTESIAN_POINT('Ctrl Pts',(-0.891600644728136,-0.699989765870437,
9.52148535696572));
#181102=CARTESIAN_POINT('Ctrl Pts',(1.36071428571431,-0.699989765870433,
9.47187598196571));
#181103=CARTESIAN_POINT('Ctrl Pts',(3.61302921615676,-0.699989765870427,
9.42226660696571));
#181104=CARTESIAN_POINT('Ctrl Pts',(5.20565637684032,-2.29261692655398,
9.3726572319657));
#181105=CARTESIAN_POINT('Ctrl Pts',(6.79828353752389,-3.88524408723754,
9.3230478569657));
#181106=CARTESIAN_POINT('Ctrl Pts',(6.7982835375239,-6.13755901767999,9.2734384819657));
#181107=CARTESIAN_POINT('Ctrl Pts',(6.7982835375239,-8.38987394812244,9.2238291069657));
#181108=CARTESIAN_POINT('Ctrl Pts',(5.20565637684034,-9.982501108806,9.1742197319657));
#181109=CARTESIAN_POINT('Ctrl Pts',(3.61302921615679,-11.5751282694896,
9.12461035696571));
#181110=CARTESIAN_POINT('Ctrl Pts',(1.36071428571434,-11.5751282694896,
9.07500098196571));
#181111=CARTESIAN_POINT('Ctrl Pts',(-0.891600644728111,-11.5751282694896,
9.02539160696572));
#181112=CARTESIAN_POINT('Ctrl Pts',(-2.48422780541167,-9.98250110880602,
8.97578223196573));
#181113=CARTESIAN_POINT('Ctrl Pts',(-4.07685496609524,-8.38987394812247,
8.92617285696573));
#181114=CARTESIAN_POINT('Ctrl Pts',(-4.07685496609525,-6.13755901768002,
8.87656348196573));
#181115=CARTESIAN_POINT('Ctrl Pts',(-4.07685496609525,-3.88524408723757,
8.82695410696573));
#181116=CARTESIAN_POINT('Ctrl Pts',(-2.4842278054117,-2.29261692655401,
8.77734473196573));
#181117=CARTESIAN_POINT('Ctrl Pts',(-0.891600644728139,-0.699989765870437,
8.72773535696572));
#181118=CARTESIAN_POINT('Ctrl Pts',(1.36071428571431,-0.699989765870433,
8.67812598196571));
#181119=CARTESIAN_POINT('Ctrl Pts',(3.61302921615676,-0.699989765870427,
8.6285166069657));
#181120=CARTESIAN_POINT('Ctrl Pts',(5.20565637684032,-2.29261692655398,
8.5789072319657));
#181121=CARTESIAN_POINT('Ctrl Pts',(6.79828353752389,-3.88524408723754,
8.52929785696569));
#181122=CARTESIAN_POINT('Ctrl Pts',(6.79828353752389,-6.13755901767999,
8.47968848196569));
#181123=CARTESIAN_POINT('Ctrl Pts',(6.7982835375239,-8.38987394812244,8.4300791069657));
#181124=CARTESIAN_POINT('Ctrl Pts',(5.20565637684034,-9.982501108806,8.3804697319657));
#181125=CARTESIAN_POINT('Ctrl Pts',(3.61302921615679,-11.5751282694896,
8.33086035696571));
#181126=CARTESIAN_POINT('Ctrl Pts',(1.36071428571434,-11.5751282694896,
8.28125098196572));
#181127=CARTESIAN_POINT('Ctrl Pts',(-0.891600644728114,-11.5751282694896,
8.23164160696572));
#181128=CARTESIAN_POINT('Ctrl Pts',(-2.48422780541168,-9.98250110880602,
8.18203223196573));
#181129=CARTESIAN_POINT('Ctrl Pts',(-4.07685496609524,-8.38987394812247,
8.13242285696573));
#181130=CARTESIAN_POINT('Ctrl Pts',(-4.07685496609525,-6.13755901768002,
8.08281348196573));
#181131=CARTESIAN_POINT('Ctrl Pts',(-4.07685496609526,-3.88524408723757,
8.03320410696573));
#181132=CARTESIAN_POINT('Ctrl Pts',(-2.4842278054117,-2.29261692655401,
7.98359473196573));
#181133=CARTESIAN_POINT('Ctrl Pts',(-0.891600644728142,-0.699989765870437,
7.93398535696572));
#181134=CARTESIAN_POINT('Ctrl Pts',(1.36071428571431,-0.699989765870433,
7.88437598196571));
#181135=CARTESIAN_POINT('Ctrl Pts',(3.61302921615675,-0.699989765870427,
7.83476660696571));
#181136=CARTESIAN_POINT('Ctrl Pts',(5.20565637684032,-2.29261692655398,
7.7851572319657));
#181137=CARTESIAN_POINT('Ctrl Pts',(6.79828353752388,-3.88524408723754,
7.7355478569657));
#181138=CARTESIAN_POINT('Ctrl Pts',(6.79828353752389,-6.13755901767999,
7.68593848196569));
#181139=CARTESIAN_POINT('Ctrl Pts',(6.7982835375239,-8.38987394812244,7.63632910696569));
#181140=CARTESIAN_POINT('Ctrl Pts',(5.20565637684034,-9.982501108806,7.5867197319657));
#181141=CARTESIAN_POINT('Ctrl Pts',(3.61302921615678,-11.5751282694896,
7.53711035696571));
#181142=CARTESIAN_POINT('Ctrl Pts',(1.36071428571433,-11.5751282694896,
7.48750098196571));
#181143=CARTESIAN_POINT('Ctrl Pts',(-0.891600644728117,-11.5751282694896,
7.43789160696572));
#181144=CARTESIAN_POINT('Ctrl Pts',(-2.48422780541168,-9.98250110880602,
7.38828223196573));
#181145=CARTESIAN_POINT('Ctrl Pts',(-4.07685496609524,-8.38987394812247,
7.33867285696573));
#181146=CARTESIAN_POINT('Ctrl Pts',(-4.07685496609525,-6.13755901768002,
7.28906348196573));
#181147=CARTESIAN_POINT('Ctrl Pts',(-4.07685496609526,-3.88524408723757,
7.23945410696573));
#181148=CARTESIAN_POINT('Ctrl Pts',(-2.4842278054117,-2.29261692655401,
7.18984473196573));
#181149=CARTESIAN_POINT('Ctrl Pts',(-0.891600644728144,-0.699989765870437,
7.14023535696572));
#181150=CARTESIAN_POINT('Ctrl Pts',(1.3607142857143,-0.699989765870433,
7.09062598196571));
#181151=CARTESIAN_POINT('Ctrl Pts',(3.61302921615675,-0.699989765870427,
7.04101660696571));
#181152=CARTESIAN_POINT('Ctrl Pts',(5.20565637684031,-2.29261692655398,
6.9914072319657));
#181153=CARTESIAN_POINT('Ctrl Pts',(6.79828353752388,-3.88524408723754,
6.94179785696569));
#181154=CARTESIAN_POINT('Ctrl Pts',(6.79828353752389,-6.13755901767999,
6.89218848196569));
#181155=CARTESIAN_POINT('Ctrl Pts',(6.79828353752389,-8.38987394812244,
6.84257910696569));
#181156=CARTESIAN_POINT('Ctrl Pts',(5.20565637684034,-9.982501108806,6.7929697319657));
#181157=CARTESIAN_POINT('Ctrl Pts',(3.61302921615678,-11.5751282694896,
6.74336035696571));
#181158=CARTESIAN_POINT('Ctrl Pts',(1.36071428571433,-11.5751282694896,
6.69375098196571));
#181159=CARTESIAN_POINT('Ctrl Pts',(-0.89160064472812,-11.5751282694896,
6.64414160696572));
#181160=CARTESIAN_POINT('Ctrl Pts',(-2.48422780541168,-9.98250110880602,
6.59453223196573));
#181161=CARTESIAN_POINT('Ctrl Pts',(-4.07685496609525,-8.38987394812247,
6.54492285696573));
#181162=CARTESIAN_POINT('Ctrl Pts',(-4.07685496609525,-6.13755901768002,
6.49531348196573));
#181163=CARTESIAN_POINT('Ctrl Pts',(-4.07685496609526,-3.88524408723757,
6.44570410696573));
#181164=CARTESIAN_POINT('Ctrl Pts',(-2.4842278054117,-2.29261692655401,
6.39609473196573));
#181165=CARTESIAN_POINT('Ctrl Pts',(-0.891600644728147,-0.699989765870437,
6.34648535696572));
#181166=CARTESIAN_POINT('Ctrl Pts',(1.3607142857143,-0.699989765870433,
6.29687598196571));
#181167=CARTESIAN_POINT('Ctrl Pts',(3.61302921615675,-0.699989765870427,
6.2472666069657));
#181168=CARTESIAN_POINT('Ctrl Pts',(5.20565637684031,-2.29261692655398,
6.1976572319657));
#181169=CARTESIAN_POINT('Ctrl Pts',(6.79828353752388,-3.88524408723754,
6.14804785696569));
#181170=CARTESIAN_POINT('Ctrl Pts',(6.79828353752388,-6.13755901767999,
6.09843848196569));
#181171=CARTESIAN_POINT('Ctrl Pts',(6.79828353752389,-8.38987394812244,
6.0488291069657));
#181172=CARTESIAN_POINT('Ctrl Pts',(5.20565637684033,-9.982501108806,5.9992197319657));
#181173=CARTESIAN_POINT('Ctrl Pts',(3.61302921615678,-11.5751282694896,
5.9496103569657));
#181174=CARTESIAN_POINT('Ctrl Pts',(1.36071428571433,-11.5751282694896,
5.90000098196571));
#181175=CARTESIAN_POINT('Ctrl Pts',(-0.792169748067518,-11.5751282694896,
5.85258166687801));
#181176=CARTESIAN_POINT('Ctrl Pts',(-2.36155557288302,-10.1013786992501,
5.80456877776761));
#181177=CARTESIAN_POINT('Ctrl Pts',(2.32591428571428,-0.786339686702717,
11.0373287265442));
#181178=CARTESIAN_POINT('Ctrl Pts',(2.32591428571428,-0.736608476556572,
11.0092780017558));
#181179=CARTESIAN_POINT('Ctrl Pts',(2.32591428571431,-0.686884992853214,
10.9812135749927));
#181180=CARTESIAN_POINT('Ctrl Pts',(2.3259142857143,-0.637168644611794,
10.9531365177877));
#181181=CARTESIAN_POINT('Ctrl Pts',(2.3259142857143,-0.587452296636245,
10.9250594607329));
#181182=CARTESIAN_POINT('Ctrl Pts',(2.32591428571461,-0.537743081404177,
10.8969697704583));
#181183=CARTESIAN_POINT('Ctrl Pts',(2.32591428571461,-0.488040466409083,
10.8688684101436));
#181184=CARTESIAN_POINT('Ctrl Pts',(2.32591428571461,-0.413079402383476,
10.8264861759299));
#181185=CARTESIAN_POINT('Ctrl Pts',(2.32591428571432,-0.338133333565075,
10.7840774111759));
#181186=CARTESIAN_POINT('Ctrl Pts',(2.32591428571431,-0.263200650536821,
10.7416450189385));
#181187=CARTESIAN_POINT('Ctrl Pts',(0.395514285714304,-0.263200650536827,
9.98804444499281));
#181188=CARTESIAN_POINT('Ctrl Pts',(0.39551428571429,-0.31273773721746,
10.016436578636));
#181189=CARTESIAN_POINT('Ctrl Pts',(0.395514285714283,-0.362277026585003,
10.0448248695488));
#181190=CARTESIAN_POINT('Ctrl Pts',(0.395514285714284,-0.461360350763035,
10.101593168053));
#181191=CARTESIAN_POINT('Ctrl Pts',(0.39551428571431,-0.51090438577062,
10.1299731761123));
#181192=CARTESIAN_POINT('Ctrl Pts',(0.39551428571431,-0.560450981668817,
10.1583487121933));
#181193=CARTESIAN_POINT('Ctrl Pts',(0.39551428571431,-0.6357410575579,10.2014676434985));
#181194=CARTESIAN_POINT('Ctrl Pts',(0.395514285714115,-0.711037042002775,
10.2445762599356));
#181195=CARTESIAN_POINT('Ctrl Pts',(0.395514285714294,-0.786339686702733,
10.2876732373872));
#181196=CARTESIAN_POINT('Ctrl Pts',(1.36071428571437,-12.1336469966959,
17.4837900444657));
#181197=CARTESIAN_POINT('Ctrl Pts',(-1.12294667637629,-12.1336469966959,
17.4341806694657));
#181198=CARTESIAN_POINT('Ctrl Pts',(-2.87916018483889,-10.3774334882333,
17.3845712944657));
#181199=CARTESIAN_POINT('Ctrl Pts',(-4.6353736933015,-8.62121997977068,
17.3349619194657));
#181200=CARTESIAN_POINT('Ctrl Pts',(-4.63537369330151,-6.13755901768002,
17.2853525444657));
#181201=CARTESIAN_POINT('Ctrl Pts',(-4.63537369330152,-3.65389805558936,
17.2357431694657));
#181202=CARTESIAN_POINT('Ctrl Pts',(-2.87916018483892,-1.89768454712676,
17.1861337944657));
#181203=CARTESIAN_POINT('Ctrl Pts',(-1.12294667637632,-0.141471038664144,
17.1365244194657));
#181204=CARTESIAN_POINT('Ctrl Pts',(1.36071428571434,-0.141471038664139,
17.0869150444657));
#181205=CARTESIAN_POINT('Ctrl Pts',(3.84437524780499,-0.141471038664133,
17.0373056694657));
#181206=CARTESIAN_POINT('Ctrl Pts',(5.6005887562676,-1.89768454712673,16.9876962944657));
#181207=CARTESIAN_POINT('Ctrl Pts',(7.35680226473021,-3.65389805558933,
16.9380869194657));
#181208=CARTESIAN_POINT('Ctrl Pts',(7.35680226473022,-6.13755901767999,
16.8884775444657));
#181209=CARTESIAN_POINT('Ctrl Pts',(7.35680226473022,-8.62121997977064,
16.8388681694657));
#181210=CARTESIAN_POINT('Ctrl Pts',(5.60058875626762,-10.3774334882333,
16.7892587944657));
#181211=CARTESIAN_POINT('Ctrl Pts',(3.84437524780502,-12.1336469966959,
16.7396494194657));
#181212=CARTESIAN_POINT('Ctrl Pts',(1.36071428571437,-12.1336469966959,
16.6900400444657));
#181213=CARTESIAN_POINT('Ctrl Pts',(-1.12294667637629,-12.1336469966959,
16.6404306694657));
#181214=CARTESIAN_POINT('Ctrl Pts',(-2.8791601848389,-10.3774334882333,
16.5908212944657));
#181215=CARTESIAN_POINT('Ctrl Pts',(-4.6353736933015,-8.62121997977068,
16.5412119194657));
#181216=CARTESIAN_POINT('Ctrl Pts',(-4.63537369330151,-6.13755901768002,
16.4916025444657));
#181217=CARTESIAN_POINT('Ctrl Pts',(-4.63537369330152,-3.65389805558936,
16.4419931694657));
#181218=CARTESIAN_POINT('Ctrl Pts',(-2.87916018483892,-1.89768454712676,
16.3923837944657));
#181219=CARTESIAN_POINT('Ctrl Pts',(-1.12294667637632,-0.141471038664144,
16.3427744194657));
#181220=CARTESIAN_POINT('Ctrl Pts',(1.36071428571433,-0.141471038664139,
16.2931650444657));
#181221=CARTESIAN_POINT('Ctrl Pts',(3.84437524780499,-0.141471038664133,
16.2435556694657));
#181222=CARTESIAN_POINT('Ctrl Pts',(5.6005887562676,-1.89768454712673,16.1939462944657));
#181223=CARTESIAN_POINT('Ctrl Pts',(7.35680226473021,-3.65389805558933,
16.1443369194657));
#181224=CARTESIAN_POINT('Ctrl Pts',(7.35680226473021,-6.13755901767999,
16.0947275444657));
#181225=CARTESIAN_POINT('Ctrl Pts',(7.35680226473022,-8.62121997977064,
16.0451181694657));
#181226=CARTESIAN_POINT('Ctrl Pts',(5.60058875626762,-10.3774334882333,
15.9955087944657));
#181227=CARTESIAN_POINT('Ctrl Pts',(3.84437524780502,-12.1336469966959,
15.9458994194657));
#181228=CARTESIAN_POINT('Ctrl Pts',(1.36071428571436,-12.1336469966959,
15.8962900444657));
#181229=CARTESIAN_POINT('Ctrl Pts',(-1.12294667637629,-12.1336469966959,
15.8466806694657));
#181230=CARTESIAN_POINT('Ctrl Pts',(-2.8791601848389,-10.3774334882333,
15.7970712944657));
#181231=CARTESIAN_POINT('Ctrl Pts',(-4.63537369330151,-8.62121997977068,
15.7474619194657));
#181232=CARTESIAN_POINT('Ctrl Pts',(-4.63537369330152,-6.13755901768002,
15.6978525444657));
#181233=CARTESIAN_POINT('Ctrl Pts',(-4.63537369330152,-3.65389805558936,
15.6482431694657));
#181234=CARTESIAN_POINT('Ctrl Pts',(-2.87916018483892,-1.89768454712676,
15.5986337944657));
#181235=CARTESIAN_POINT('Ctrl Pts',(-1.12294667637632,-0.141471038664144,
15.5490244194657));
#181236=CARTESIAN_POINT('Ctrl Pts',(1.36071428571433,-0.141471038664139,
15.4994150444657));
#181237=CARTESIAN_POINT('Ctrl Pts',(3.84437524780498,-0.141471038664133,
15.4498056694657));
#181238=CARTESIAN_POINT('Ctrl Pts',(5.60058875626759,-1.89768454712673,
15.4001962944657));
#181239=CARTESIAN_POINT('Ctrl Pts',(7.3568022647302,-3.65389805558933,15.3505869194657));
#181240=CARTESIAN_POINT('Ctrl Pts',(7.35680226473021,-6.13755901767999,
15.3009775444657));
#181241=CARTESIAN_POINT('Ctrl Pts',(7.35680226473022,-8.62121997977064,
15.2513681694657));
#181242=CARTESIAN_POINT('Ctrl Pts',(5.60058875626762,-10.3774334882333,
15.2017587944657));
#181243=CARTESIAN_POINT('Ctrl Pts',(3.84437524780502,-12.1336469966959,
15.1521494194657));
#181244=CARTESIAN_POINT('Ctrl Pts',(1.36071428571436,-12.1336469966959,
15.1025400444657));
#181245=CARTESIAN_POINT('Ctrl Pts',(-1.12294667637629,-12.1336469966959,
15.0529306694657));
#181246=CARTESIAN_POINT('Ctrl Pts',(-2.8791601848389,-10.3774334882333,
15.0033212944657));
#181247=CARTESIAN_POINT('Ctrl Pts',(-4.63537369330151,-8.62121997977068,
14.9537119194657));
#181248=CARTESIAN_POINT('Ctrl Pts',(-4.63537369330152,-6.13755901768002,
14.9041025444657));
#181249=CARTESIAN_POINT('Ctrl Pts',(-4.63537369330153,-3.65389805558936,
14.8544931694657));
#181250=CARTESIAN_POINT('Ctrl Pts',(-2.87916018483893,-1.89768454712676,
14.8048837944657));
#181251=CARTESIAN_POINT('Ctrl Pts',(-1.12294667637632,-0.141471038664144,
14.7552744194657));
#181252=CARTESIAN_POINT('Ctrl Pts',(1.36071428571433,-0.141471038664139,
14.7056650444657));
#181253=CARTESIAN_POINT('Ctrl Pts',(3.84437524780498,-0.141471038664133,
14.6560556694657));
#181254=CARTESIAN_POINT('Ctrl Pts',(5.60058875626759,-1.89768454712673,
14.6064462944657));
#181255=CARTESIAN_POINT('Ctrl Pts',(7.3568022647302,-3.65389805558933,14.5568369194657));
#181256=CARTESIAN_POINT('Ctrl Pts',(7.35680226473021,-6.13755901767999,
14.5072275444657));
#181257=CARTESIAN_POINT('Ctrl Pts',(7.35680226473021,-8.62121997977064,
14.4576181694657));
#181258=CARTESIAN_POINT('Ctrl Pts',(5.60058875626761,-10.3774334882333,
14.4080087944657));
#181259=CARTESIAN_POINT('Ctrl Pts',(3.84437524780501,-12.1336469966959,
14.3583994194657));
#181260=CARTESIAN_POINT('Ctrl Pts',(1.36071428571436,-12.1336469966959,
14.3087900444657));
#181261=CARTESIAN_POINT('Ctrl Pts',(-1.1229466763763,-12.1336469966959,
14.2591806694657));
#181262=CARTESIAN_POINT('Ctrl Pts',(-2.8791601848389,-10.3774334882333,
14.2095712944657));
#181263=CARTESIAN_POINT('Ctrl Pts',(-4.63537369330151,-8.62121997977068,
14.1599619194657));
#181264=CARTESIAN_POINT('Ctrl Pts',(-4.63537369330152,-6.13755901768002,
14.1103525444657));
#181265=CARTESIAN_POINT('Ctrl Pts',(-4.63537369330153,-3.65389805558936,
14.0607431694657));
#181266=CARTESIAN_POINT('Ctrl Pts',(-2.87916018483893,-1.89768454712676,
14.0111337944657));
#181267=CARTESIAN_POINT('Ctrl Pts',(-1.12294667637633,-0.141471038664144,
13.9615244194657));
#181268=CARTESIAN_POINT('Ctrl Pts',(1.36071428571432,-0.141471038664139,
13.9119150444657));
#181269=CARTESIAN_POINT('Ctrl Pts',(3.84437524780498,-0.141471038664133,
13.8623056694657));
#181270=CARTESIAN_POINT('Ctrl Pts',(5.60058875626759,-1.89768454712673,
13.8126962944657));
#181271=CARTESIAN_POINT('Ctrl Pts',(7.3568022647302,-3.65389805558933,13.7630869194657));
#181272=CARTESIAN_POINT('Ctrl Pts',(7.35680226473021,-6.13755901767999,
13.7134775444657));
#181273=CARTESIAN_POINT('Ctrl Pts',(7.35680226473021,-8.62121997977064,
13.6638681694657));
#181274=CARTESIAN_POINT('Ctrl Pts',(5.60058875626761,-10.3774334882333,
13.6142587944657));
#181275=CARTESIAN_POINT('Ctrl Pts',(3.84437524780501,-12.1336469966959,
13.5646494194657));
#181276=CARTESIAN_POINT('Ctrl Pts',(1.36071428571436,-12.1336469966959,
13.5150400444657));
#181277=CARTESIAN_POINT('Ctrl Pts',(-1.1229466763763,-12.1336469966959,
13.4654306694657));
#181278=CARTESIAN_POINT('Ctrl Pts',(-2.87916018483891,-10.3774334882333,
13.4158212944657));
#181279=CARTESIAN_POINT('Ctrl Pts',(-4.63537369330152,-8.62121997977068,
13.3662119194657));
#181280=CARTESIAN_POINT('Ctrl Pts',(-4.63537369330153,-6.13755901768002,
13.3166025444657));
#181281=CARTESIAN_POINT('Ctrl Pts',(-4.63537369330153,-3.65389805558936,
13.2669931694657));
#181282=CARTESIAN_POINT('Ctrl Pts',(-2.87916018483893,-1.89768454712676,
13.2173837944657));
#181283=CARTESIAN_POINT('Ctrl Pts',(-1.12294667637633,-0.141471038664144,
13.1677744194657));
#181284=CARTESIAN_POINT('Ctrl Pts',(1.36071428571432,-0.141471038664139,
13.1181650444657));
#181285=CARTESIAN_POINT('Ctrl Pts',(3.84437524780497,-0.141471038664133,
13.0685556694657));
#181286=CARTESIAN_POINT('Ctrl Pts',(5.60058875626759,-1.89768454712673,
13.0189462944657));
#181287=CARTESIAN_POINT('Ctrl Pts',(7.3568022647302,-3.65389805558933,12.9693369194657));
#181288=CARTESIAN_POINT('Ctrl Pts',(7.3568022647302,-6.13755901767999,12.9197275444657));
#181289=CARTESIAN_POINT('Ctrl Pts',(7.35680226473021,-8.62121997977064,
12.8701181694657));
#181290=CARTESIAN_POINT('Ctrl Pts',(5.60058875626761,-10.3774334882333,
12.8205087944657));
#181291=CARTESIAN_POINT('Ctrl Pts',(3.84437524780501,-12.1336469966959,
12.7708994194657));
#181292=CARTESIAN_POINT('Ctrl Pts',(1.36071428571435,-12.1336469966959,
12.7212900444657));
#181293=CARTESIAN_POINT('Ctrl Pts',(-1.1229466763763,-12.1336469966959,
12.6716806694657));
#181294=CARTESIAN_POINT('Ctrl Pts',(-2.87916018483891,-10.3774334882333,
12.6220712944657));
#181295=CARTESIAN_POINT('Ctrl Pts',(-4.63537369330152,-8.62121997977068,
12.5724619194657));
#181296=CARTESIAN_POINT('Ctrl Pts',(-4.63537369330153,-6.13755901768002,
12.5228525444657));
#181297=CARTESIAN_POINT('Ctrl Pts',(-4.63537369330153,-3.65389805558936,
12.4732431694657));
#181298=CARTESIAN_POINT('Ctrl Pts',(-2.87916018483893,-1.89768454712676,
12.4236337944657));
#181299=CARTESIAN_POINT('Ctrl Pts',(-1.12294667637633,-0.141471038664144,
12.3740244194657));
#181300=CARTESIAN_POINT('Ctrl Pts',(1.36071428571432,-0.141471038664139,
12.3244150444657));
#181301=CARTESIAN_POINT('Ctrl Pts',(3.84437524780497,-0.141471038664133,
12.2748056694657));
#181302=CARTESIAN_POINT('Ctrl Pts',(5.60058875626758,-1.89768454712673,
12.2251962944657));
#181303=CARTESIAN_POINT('Ctrl Pts',(7.35680226473019,-3.65389805558933,
12.1755869194657));
#181304=CARTESIAN_POINT('Ctrl Pts',(7.3568022647302,-6.13755901767999,12.1259775444657));
#181305=CARTESIAN_POINT('Ctrl Pts',(7.35680226473021,-8.62121997977064,
12.0763681694657));
#181306=CARTESIAN_POINT('Ctrl Pts',(5.60058875626761,-10.3774334882333,
12.0267587944657));
#181307=CARTESIAN_POINT('Ctrl Pts',(3.844375247805,-12.1336469966959,11.9771494194657));
#181308=CARTESIAN_POINT('Ctrl Pts',(1.36071428571435,-12.1336469966959,
11.9275400444657));
#181309=CARTESIAN_POINT('Ctrl Pts',(-1.12294667637631,-12.1336469966959,
11.8779306694657));
#181310=CARTESIAN_POINT('Ctrl Pts',(-2.87916018483891,-10.3774334882333,
11.8283212944657));
#181311=CARTESIAN_POINT('Ctrl Pts',(-4.63537369330152,-8.62121997977068,
11.7787119194657));
#181312=CARTESIAN_POINT('Ctrl Pts',(-4.63537369330153,-6.13755901768002,
11.7291025444657));
#181313=CARTESIAN_POINT('Ctrl Pts',(-4.63537369330154,-3.65389805558936,
11.6794931694657));
#181314=CARTESIAN_POINT('Ctrl Pts',(-2.87916018483894,-1.89768454712676,
11.6298837944657));
#181315=CARTESIAN_POINT('Ctrl Pts',(-1.12294667637634,-0.141471038664144,
11.5802744194657));
#181316=CARTESIAN_POINT('Ctrl Pts',(1.36071428571432,-0.141471038664139,
11.5306650444657));
#181317=CARTESIAN_POINT('Ctrl Pts',(3.84437524780497,-0.141471038664133,
11.4810556694657));
#181318=CARTESIAN_POINT('Ctrl Pts',(5.60058875626758,-1.89768454712673,
11.4314462944657));
#181319=CARTESIAN_POINT('Ctrl Pts',(7.35680226473019,-3.65389805558933,
11.3818369194657));
#181320=CARTESIAN_POINT('Ctrl Pts',(7.3568022647302,-6.13755901767999,11.3322275444657));
#181321=CARTESIAN_POINT('Ctrl Pts',(7.3568022647302,-8.62121997977064,11.2826181694657));
#181322=CARTESIAN_POINT('Ctrl Pts',(5.6005887562676,-10.3774334882333,11.2330087944657));
#181323=CARTESIAN_POINT('Ctrl Pts',(3.844375247805,-12.1336469966959,11.1833994194657));
#181324=CARTESIAN_POINT('Ctrl Pts',(1.36071428571435,-12.1336469966959,
11.1337900444657));
#181325=CARTESIAN_POINT('Ctrl Pts',(-1.12294667637631,-12.1336469966959,
11.0841806694657));
#181326=CARTESIAN_POINT('Ctrl Pts',(-2.87916018483892,-10.3774334882333,
11.0345712944657));
#181327=CARTESIAN_POINT('Ctrl Pts',(-4.63537369330153,-8.62121997977068,
10.9849619194657));
#181328=CARTESIAN_POINT('Ctrl Pts',(-4.63537369330153,-6.13755901768002,
10.9353525444657));
#181329=CARTESIAN_POINT('Ctrl Pts',(-4.63537369330154,-3.65389805558936,
10.8857431694657));
#181330=CARTESIAN_POINT('Ctrl Pts',(-2.87916018483894,-1.89768454712676,
10.8361337944657));
#181331=CARTESIAN_POINT('Ctrl Pts',(-1.12294667637634,-0.141471038664144,
10.7865244194657));
#181332=CARTESIAN_POINT('Ctrl Pts',(1.36071428571431,-0.141471038664139,
10.7369150444657));
#181333=CARTESIAN_POINT('Ctrl Pts',(3.84437524780497,-0.141471038664133,
10.6873056694657));
#181334=CARTESIAN_POINT('Ctrl Pts',(5.60058875626758,-1.89768454712673,
10.6376962944657));
#181335=CARTESIAN_POINT('Ctrl Pts',(7.35680226473019,-3.65389805558933,
10.5880869194657));
#181336=CARTESIAN_POINT('Ctrl Pts',(7.35680226473019,-6.13755901767999,
10.5384775444657));
#181337=CARTESIAN_POINT('Ctrl Pts',(7.3568022647302,-8.62121997977064,10.4888681694657));
#181338=CARTESIAN_POINT('Ctrl Pts',(5.6005887562676,-10.3774334882333,10.4392587944657));
#181339=CARTESIAN_POINT('Ctrl Pts',(3.844375247805,-12.1336469966959,10.3896494194657));
#181340=CARTESIAN_POINT('Ctrl Pts',(1.36071428571435,-12.1336469966959,
10.3400400444657));
#181341=CARTESIAN_POINT('Ctrl Pts',(-1.12294667637631,-12.1336469966959,
10.2904306694657));
#181342=CARTESIAN_POINT('Ctrl Pts',(-2.87916018483892,-10.3774334882333,
10.2408212944657));
#181343=CARTESIAN_POINT('Ctrl Pts',(-4.63537369330153,-8.62121997977068,
10.1912119194657));
#181344=CARTESIAN_POINT('Ctrl Pts',(-4.63537369330154,-6.13755901768002,
10.1416025444657));
#181345=CARTESIAN_POINT('Ctrl Pts',(-4.63537369330154,-3.65389805558936,
10.0919931694657));
#181346=CARTESIAN_POINT('Ctrl Pts',(-2.87916018483894,-1.89768454712676,
10.0423837944657));
#181347=CARTESIAN_POINT('Ctrl Pts',(-1.12294667637634,-0.141471038664144,
9.99277441946572));
#181348=CARTESIAN_POINT('Ctrl Pts',(1.36071428571431,-0.141471038664139,
9.94316504446571));
#181349=CARTESIAN_POINT('Ctrl Pts',(3.84437524780496,-0.141471038664133,
9.89355566946571));
#181350=CARTESIAN_POINT('Ctrl Pts',(5.60058875626757,-1.89768454712673,
9.8439462944657));
#181351=CARTESIAN_POINT('Ctrl Pts',(7.35680226473018,-3.65389805558933,
9.79433691946569));
#181352=CARTESIAN_POINT('Ctrl Pts',(7.35680226473019,-6.13755901767999,
9.74472754446569));
#181353=CARTESIAN_POINT('Ctrl Pts',(7.3568022647302,-8.62121997977064,9.69511816946569));
#181354=CARTESIAN_POINT('Ctrl Pts',(5.6005887562676,-10.3774334882333,9.6455087944657));
#181355=CARTESIAN_POINT('Ctrl Pts',(3.844375247805,-12.1336469966959,9.59589941946571));
#181356=CARTESIAN_POINT('Ctrl Pts',(1.36071428571434,-12.1336469966959,
9.54629004446571));
#181357=CARTESIAN_POINT('Ctrl Pts',(-1.12294667637631,-12.1336469966959,
9.49668066946572));
#181358=CARTESIAN_POINT('Ctrl Pts',(-2.87916018483892,-10.3774334882333,
9.44707129446573));
#181359=CARTESIAN_POINT('Ctrl Pts',(-4.63537369330153,-8.62121997977068,
9.39746191946573));
#181360=CARTESIAN_POINT('Ctrl Pts',(-4.63537369330154,-6.13755901768002,
9.34785254446573));
#181361=CARTESIAN_POINT('Ctrl Pts',(-4.63537369330154,-3.65389805558936,
9.29824316946573));
#181362=CARTESIAN_POINT('Ctrl Pts',(-2.87916018483894,-1.89768454712676,
9.24863379446573));
#181363=CARTESIAN_POINT('Ctrl Pts',(-1.12294667637634,-0.141471038664144,
9.19902441946572));
#181364=CARTESIAN_POINT('Ctrl Pts',(1.36071428571431,-0.141471038664139,
9.14941504446571));
#181365=CARTESIAN_POINT('Ctrl Pts',(3.84437524780496,-0.141471038664133,
9.0998056694657));
#181366=CARTESIAN_POINT('Ctrl Pts',(5.60058875626757,-1.89768454712673,
9.0501962944657));
#181367=CARTESIAN_POINT('Ctrl Pts',(7.35680226473018,-3.65389805558933,
9.00058691946569));
#181368=CARTESIAN_POINT('Ctrl Pts',(7.35680226473019,-6.13755901767999,
8.95097754446569));
#181369=CARTESIAN_POINT('Ctrl Pts',(7.3568022647302,-8.62121997977064,8.90136816946569));
#181370=CARTESIAN_POINT('Ctrl Pts',(5.60058875626759,-10.3774334882333,
8.8517587944657));
#181371=CARTESIAN_POINT('Ctrl Pts',(3.84437524780499,-12.1336469966959,
8.8021494194657));
#181372=CARTESIAN_POINT('Ctrl Pts',(1.36071428571434,-12.1336469966959,
8.75254004446571));
#181373=CARTESIAN_POINT('Ctrl Pts',(-1.12294667637632,-12.1336469966959,
8.70293066946572));
#181374=CARTESIAN_POINT('Ctrl Pts',(-2.87916018483892,-10.3774334882333,
8.65332129446573));
#181375=CARTESIAN_POINT('Ctrl Pts',(-4.63537369330153,-8.62121997977068,
8.60371191946573));
#181376=CARTESIAN_POINT('Ctrl Pts',(-4.63537369330154,-6.13755901768002,
8.55410254446574));
#181377=CARTESIAN_POINT('Ctrl Pts',(-4.63537369330155,-3.65389805558936,
8.50449316946573));
#181378=CARTESIAN_POINT('Ctrl Pts',(-2.87916018483895,-1.89768454712676,
8.45488379446573));
#181379=CARTESIAN_POINT('Ctrl Pts',(-1.12294667637635,-0.141471038664144,
8.40527441946572));
#181380=CARTESIAN_POINT('Ctrl Pts',(1.36071428571431,-0.141471038664139,
8.35566504446571));
#181381=CARTESIAN_POINT('Ctrl Pts',(3.84437524780496,-0.141471038664133,
8.3060556694657));
#181382=CARTESIAN_POINT('Ctrl Pts',(5.60058875626757,-1.89768454712673,
8.2564462944657));
#181383=CARTESIAN_POINT('Ctrl Pts',(7.35680226473018,-3.65389805558933,
8.20683691946569));
#181384=CARTESIAN_POINT('Ctrl Pts',(7.35680226473019,-6.13755901767999,
8.15722754446569));
#181385=CARTESIAN_POINT('Ctrl Pts',(7.35680226473019,-8.62121997977064,
8.10761816946569));
#181386=CARTESIAN_POINT('Ctrl Pts',(5.60058875626759,-10.3774334882333,
8.0580087944657));
#181387=CARTESIAN_POINT('Ctrl Pts',(3.84437524780499,-12.1336469966959,
8.00839941946571));
#181388=CARTESIAN_POINT('Ctrl Pts',(1.36071428571434,-12.1336469966959,
7.95879004446571));
#181389=CARTESIAN_POINT('Ctrl Pts',(-1.12294667637632,-12.1336469966959,
7.90918066946572));
#181390=CARTESIAN_POINT('Ctrl Pts',(-2.87916018483893,-10.3774334882333,
7.85957129446573));
#181391=CARTESIAN_POINT('Ctrl Pts',(-4.63537369330153,-8.62121997977068,
7.80996191946573));
#181392=CARTESIAN_POINT('Ctrl Pts',(-4.63537369330154,-6.13755901768002,
7.76035254446573));
#181393=CARTESIAN_POINT('Ctrl Pts',(-4.63537369330155,-3.65389805558936,
7.71074316946573));
#181394=CARTESIAN_POINT('Ctrl Pts',(-2.87916018483895,-1.89768454712676,
7.66113379446573));
#181395=CARTESIAN_POINT('Ctrl Pts',(-1.12294667637635,-0.141471038664144,
7.61152441946572));
#181396=CARTESIAN_POINT('Ctrl Pts',(1.3607142857143,-0.141471038664139,
7.56191504446571));
#181397=CARTESIAN_POINT('Ctrl Pts',(3.84437524780496,-0.141471038664133,
7.5123056694657));
#181398=CARTESIAN_POINT('Ctrl Pts',(5.60058875626757,-1.89768454712673,
7.4626962944657));
#181399=CARTESIAN_POINT('Ctrl Pts',(7.35680226473017,-3.65389805558933,
7.41308691946569));
#181400=CARTESIAN_POINT('Ctrl Pts',(7.35680226473018,-6.13755901767999,
7.36347754446569));
#181401=CARTESIAN_POINT('Ctrl Pts',(7.35680226473019,-8.62121997977064,
7.31386816946569));
#181402=CARTESIAN_POINT('Ctrl Pts',(5.60058875626759,-10.3774334882333,
7.2642587944657));
#181403=CARTESIAN_POINT('Ctrl Pts',(3.84437524780499,-12.1336469966959,
7.2146494194657));
#181404=CARTESIAN_POINT('Ctrl Pts',(1.36071428571433,-12.1336469966959,
7.16504004446571));
#181405=CARTESIAN_POINT('Ctrl Pts',(-1.12294667637632,-12.1336469966959,
7.11543066946572));
#181406=CARTESIAN_POINT('Ctrl Pts',(-2.87916018483893,-10.3774334882333,
7.06582129446573));
#181407=CARTESIAN_POINT('Ctrl Pts',(-4.63537369330154,-8.62121997977068,
7.01621191946573));
#181408=CARTESIAN_POINT('Ctrl Pts',(-4.63537369330155,-6.13755901768002,
6.96660254446573));
#181409=CARTESIAN_POINT('Ctrl Pts',(-4.63537369330155,-3.65389805558936,
6.91699316946573));
#181410=CARTESIAN_POINT('Ctrl Pts',(-2.87916018483895,-1.89768454712676,
6.86738379446573));
#181411=CARTESIAN_POINT('Ctrl Pts',(-1.12294667637635,-0.141471038664144,
6.81777441946572));
#181412=CARTESIAN_POINT('Ctrl Pts',(1.3607142857143,-0.141471038664139,
6.76816504446571));
#181413=CARTESIAN_POINT('Ctrl Pts',(3.84437524780495,-0.141471038664133,
6.7185556694657));
#181414=CARTESIAN_POINT('Ctrl Pts',(5.60058875626756,-1.89768454712673,
6.6689462944657));
#181415=CARTESIAN_POINT('Ctrl Pts',(7.35680226473017,-3.65389805558933,
6.61933691946569));
#181416=CARTESIAN_POINT('Ctrl Pts',(7.35680226473018,-6.13755901767999,
6.56972754446569));
#181417=CARTESIAN_POINT('Ctrl Pts',(7.35680226473019,-8.62121997977064,
6.52011816946569));
#181418=CARTESIAN_POINT('Ctrl Pts',(5.60058875626759,-10.3774334882333,
6.4705087944657));
#181419=CARTESIAN_POINT('Ctrl Pts',(3.84437524780499,-12.1336469966959,
6.4208994194657));
#181420=CARTESIAN_POINT('Ctrl Pts',(1.36071428571433,-12.1336469966959,
6.37129004446571));
#181421=CARTESIAN_POINT('Ctrl Pts',(-1.12294667637632,-12.1336469966959,
6.32168066946572));
#181422=CARTESIAN_POINT('Ctrl Pts',(-2.87916018483893,-10.3774334882333,
6.27207129446573));
#181423=CARTESIAN_POINT('Ctrl Pts',(-4.63537369330154,-8.62121997977068,
6.22246191946573));
#181424=CARTESIAN_POINT('Ctrl Pts',(-4.63537369330155,-6.13755901768002,
6.17285254446573));
#181425=CARTESIAN_POINT('Ctrl Pts',(-4.63537369330156,-3.65389805558936,
6.12324316946573));
#181426=CARTESIAN_POINT('Ctrl Pts',(-2.87916018483896,-1.89768454712676,
6.07363379446573));
#181427=CARTESIAN_POINT('Ctrl Pts',(-1.12294667637636,-0.141471038664144,
6.02402441946572));
#181428=CARTESIAN_POINT('Ctrl Pts',(1.3607142857143,-0.141471038664139,
5.97441504446571));
#181429=CARTESIAN_POINT('Ctrl Pts',(3.84437524780495,-0.141471038664133,
5.9248056694657));
#181430=CARTESIAN_POINT('Ctrl Pts',(5.60058875626756,-1.89768454712673,
5.8751962944657));
#181431=CARTESIAN_POINT('Ctrl Pts',(7.35680226473017,-3.65389805558933,
5.82558691946569));
#181432=CARTESIAN_POINT('Ctrl Pts',(7.35680226473018,-6.13755901767999,
5.77597754446569));
#181433=CARTESIAN_POINT('Ctrl Pts',(7.35680226473019,-8.62121997977064,
5.72636816946569));
#181434=CARTESIAN_POINT('Ctrl Pts',(5.60058875626758,-10.3774334882333,
5.6767587944657));
#181435=CARTESIAN_POINT('Ctrl Pts',(3.84437524780498,-12.1336469966959,
5.6271494194657));
#181436=CARTESIAN_POINT('Ctrl Pts',(1.36071428571433,-12.1336469966959,
5.57754004446571));
#181437=CARTESIAN_POINT('Ctrl Pts',(-1.01330275708077,-12.1336469966959,
5.53012072937801));
#181438=CARTESIAN_POINT('Ctrl Pts',(-2.74388770098424,-10.5085215641781,
5.48210784026761));
#181439=CARTESIAN_POINT('Ctrl Pts',(1.36071428571437,-11.5751282694896,
17.8062509819657));
#181440=CARTESIAN_POINT('Ctrl Pts',(-0.891600644728081,-11.5751282694896,
17.7566416069657));
#181441=CARTESIAN_POINT('Ctrl Pts',(-2.48422780541164,-9.98250110880602,
17.7070322319657));
#181442=CARTESIAN_POINT('Ctrl Pts',(-4.07685496609521,-8.38987394812247,
17.6574228569657));
#181443=CARTESIAN_POINT('Ctrl Pts',(-4.07685496609522,-6.13755901768002,
17.6078134819657));
#181444=CARTESIAN_POINT('Ctrl Pts',(-4.07685496609522,-3.88524408723757,
17.5582041069657));
#181445=CARTESIAN_POINT('Ctrl Pts',(-2.48422780541167,-2.29261692655401,
17.5085947319657));
#181446=CARTESIAN_POINT('Ctrl Pts',(-0.891600644728108,-0.699989765870437,
17.4589853569657));
#181447=CARTESIAN_POINT('Ctrl Pts',(1.36071428571434,-0.699989765870433,
17.4093759819657));
#181448=CARTESIAN_POINT('Ctrl Pts',(3.61302921615679,-0.699989765870427,
17.3597666069657));
#181449=CARTESIAN_POINT('Ctrl Pts',(5.20565637684035,-2.29261692655398,
17.3101572319657));
#181450=CARTESIAN_POINT('Ctrl Pts',(6.79828353752392,-3.88524408723754,
17.2605478569657));
#181451=CARTESIAN_POINT('Ctrl Pts',(6.79828353752392,-6.13755901767999,
17.2109384819657));
#181452=CARTESIAN_POINT('Ctrl Pts',(6.79828353752393,-8.38987394812244,
17.1613291069657));
#181453=CARTESIAN_POINT('Ctrl Pts',(5.20565637684037,-9.982501108806,17.1117197319657));
#181454=CARTESIAN_POINT('Ctrl Pts',(3.61302921615682,-11.5751282694896,
17.0621103569657));
#181455=CARTESIAN_POINT('Ctrl Pts',(1.36071428571437,-11.5751282694896,
17.0125009819657));
#181456=CARTESIAN_POINT('Ctrl Pts',(-0.891600644728083,-11.5751282694896,
16.9628916069657));
#181457=CARTESIAN_POINT('Ctrl Pts',(-2.48422780541165,-9.98250110880602,
16.9132822319657));
#181458=CARTESIAN_POINT('Ctrl Pts',(-4.07685496609521,-8.38987394812247,
16.8636728569657));
#181459=CARTESIAN_POINT('Ctrl Pts',(-4.07685496609522,-6.13755901768002,
16.8140634819657));
#181460=CARTESIAN_POINT('Ctrl Pts',(-4.07685496609523,-3.88524408723757,
16.7644541069657));
#181461=CARTESIAN_POINT('Ctrl Pts',(-2.48422780541167,-2.29261692655401,
16.7148447319657));
#181462=CARTESIAN_POINT('Ctrl Pts',(-0.891600644728111,-0.699989765870437,
16.6652353569657));
#181463=CARTESIAN_POINT('Ctrl Pts',(1.36071428571434,-0.699989765870433,
16.6156259819657));
#181464=CARTESIAN_POINT('Ctrl Pts',(3.61302921615678,-0.699989765870427,
16.5660166069657));
#181465=CARTESIAN_POINT('Ctrl Pts',(5.20565637684035,-2.29261692655398,
16.5164072319657));
#181466=CARTESIAN_POINT('Ctrl Pts',(6.79828353752391,-3.88524408723754,
16.4667978569657));
#181467=CARTESIAN_POINT('Ctrl Pts',(6.79828353752392,-6.13755901767999,
16.4171884819657));
#181468=CARTESIAN_POINT('Ctrl Pts',(6.79828353752393,-8.38987394812244,
16.3675791069657));
#181469=CARTESIAN_POINT('Ctrl Pts',(5.20565637684037,-9.982501108806,16.3179697319657));
#181470=CARTESIAN_POINT('Ctrl Pts',(3.61302921615681,-11.5751282694896,
16.2683603569657));
#181471=CARTESIAN_POINT('Ctrl Pts',(1.36071428571436,-11.5751282694896,
16.2187509819657));
#181472=CARTESIAN_POINT('Ctrl Pts',(-0.891600644728086,-11.5751282694896,
16.1691416069657));
#181473=CARTESIAN_POINT('Ctrl Pts',(-2.48422780541165,-9.98250110880602,
16.1195322319657));
#181474=CARTESIAN_POINT('Ctrl Pts',(-4.07685496609522,-8.38987394812247,
16.0699228569657));
#181475=CARTESIAN_POINT('Ctrl Pts',(-4.07685496609522,-6.13755901768002,
16.0203134819657));
#181476=CARTESIAN_POINT('Ctrl Pts',(-4.07685496609523,-3.88524408723757,
15.9707041069657));
#181477=CARTESIAN_POINT('Ctrl Pts',(-2.48422780541167,-2.29261692655401,
15.9210947319657));
#181478=CARTESIAN_POINT('Ctrl Pts',(-0.891600644728114,-0.699989765870437,
15.8714853569657));
#181479=CARTESIAN_POINT('Ctrl Pts',(1.36071428571433,-0.699989765870433,
15.8218759819657));
#181480=CARTESIAN_POINT('Ctrl Pts',(3.61302921615678,-0.699989765870427,
15.7722666069657));
#181481=CARTESIAN_POINT('Ctrl Pts',(5.20565637684035,-2.29261692655398,
15.7226572319657));
#181482=CARTESIAN_POINT('Ctrl Pts',(6.79828353752391,-3.88524408723754,
15.6730478569657));
#181483=CARTESIAN_POINT('Ctrl Pts',(6.79828353752392,-6.13755901767999,
15.6234384819657));
#181484=CARTESIAN_POINT('Ctrl Pts',(6.79828353752392,-8.38987394812244,
15.5738291069657));
#181485=CARTESIAN_POINT('Ctrl Pts',(5.20565637684037,-9.982501108806,15.5242197319657));
#181486=CARTESIAN_POINT('Ctrl Pts',(3.61302921615681,-11.5751282694896,
15.4746103569657));
#181487=CARTESIAN_POINT('Ctrl Pts',(1.36071428571436,-11.5751282694896,
15.4250009819657));
#181488=CARTESIAN_POINT('Ctrl Pts',(-0.891600644728089,-11.5751282694896,
15.3753916069657));
#181489=CARTESIAN_POINT('Ctrl Pts',(-2.48422780541165,-9.98250110880602,
15.3257822319657));
#181490=CARTESIAN_POINT('Ctrl Pts',(-4.07685496609522,-8.38987394812247,
15.2761728569657));
#181491=CARTESIAN_POINT('Ctrl Pts',(-4.07685496609522,-6.13755901768002,
15.2265634819657));
#181492=CARTESIAN_POINT('Ctrl Pts',(-4.07685496609523,-3.88524408723757,
15.1769541069657));
#181493=CARTESIAN_POINT('Ctrl Pts',(-2.48422780541167,-2.29261692655401,
15.1273447319657));
#181494=CARTESIAN_POINT('Ctrl Pts',(-0.891600644728117,-0.699989765870437,
15.0777353569657));
#181495=CARTESIAN_POINT('Ctrl Pts',(1.36071428571433,-0.699989765870433,
15.0281259819657));
#181496=CARTESIAN_POINT('Ctrl Pts',(3.61302921615678,-0.699989765870427,
14.9785166069657));
#181497=CARTESIAN_POINT('Ctrl Pts',(5.20565637684034,-2.29261692655398,
14.9289072319657));
#181498=CARTESIAN_POINT('Ctrl Pts',(6.79828353752391,-3.88524408723754,
14.8792978569657));
#181499=CARTESIAN_POINT('Ctrl Pts',(6.79828353752391,-6.13755901767999,
14.8296884819657));
#181500=CARTESIAN_POINT('Ctrl Pts',(6.79828353752392,-8.38987394812244,
14.7800791069657));
#181501=CARTESIAN_POINT('Ctrl Pts',(5.20565637684036,-9.982501108806,14.7304697319657));
#181502=CARTESIAN_POINT('Ctrl Pts',(3.61302921615681,-11.5751282694896,
14.6808603569657));
#181503=CARTESIAN_POINT('Ctrl Pts',(1.36071428571436,-11.5751282694896,
14.6312509819657));
#181504=CARTESIAN_POINT('Ctrl Pts',(-0.891600644728092,-11.5751282694896,
14.5816416069657));
#181505=CARTESIAN_POINT('Ctrl Pts',(-2.48422780541166,-9.98250110880602,
14.5320322319657));
#181506=CARTESIAN_POINT('Ctrl Pts',(-4.07685496609522,-8.38987394812247,
14.4824228569657));
#181507=CARTESIAN_POINT('Ctrl Pts',(-4.07685496609523,-6.13755901768002,
14.4328134819657));
#181508=CARTESIAN_POINT('Ctrl Pts',(-4.07685496609523,-3.88524408723757,
14.3832041069657));
#181509=CARTESIAN_POINT('Ctrl Pts',(-2.48422780541168,-2.29261692655401,
14.3335947319657));
#181510=CARTESIAN_POINT('Ctrl Pts',(-0.89160064472812,-0.699989765870437,
14.2839853569657));
#181511=CARTESIAN_POINT('Ctrl Pts',(1.36071428571433,-0.699989765870433,
14.2343759819657));
#181512=CARTESIAN_POINT('Ctrl Pts',(3.61302921615678,-0.699989765870427,
14.1847666069657));
#181513=CARTESIAN_POINT('Ctrl Pts',(5.20565637684034,-2.29261692655398,
14.1351572319657));
#181514=CARTESIAN_POINT('Ctrl Pts',(6.79828353752391,-3.88524408723754,
14.0855478569657));
#181515=CARTESIAN_POINT('Ctrl Pts',(6.79828353752391,-6.13755901767999,
14.0359384819657));
#181516=CARTESIAN_POINT('Ctrl Pts',(6.79828353752392,-8.38987394812244,
13.9863291069657));
#181517=CARTESIAN_POINT('Ctrl Pts',(5.20565637684036,-9.982501108806,13.9367197319657));
#181518=CARTESIAN_POINT('Ctrl Pts',(3.61302921615681,-11.5751282694896,
13.8871103569657));
#181519=CARTESIAN_POINT('Ctrl Pts',(1.36071428571436,-11.5751282694896,
13.8375009819657));
#181520=CARTESIAN_POINT('Ctrl Pts',(-0.891600644728095,-11.5751282694896,
13.7878916069657));
#181521=CARTESIAN_POINT('Ctrl Pts',(-2.48422780541166,-9.98250110880602,
13.7382822319657));
#181522=CARTESIAN_POINT('Ctrl Pts',(-4.07685496609522,-8.38987394812247,
13.6886728569657));
#181523=CARTESIAN_POINT('Ctrl Pts',(-4.07685496609523,-6.13755901768002,
13.6390634819657));
#181524=CARTESIAN_POINT('Ctrl Pts',(-4.07685496609524,-3.88524408723757,
13.5894541069657));
#181525=CARTESIAN_POINT('Ctrl Pts',(-2.48422780541168,-2.29261692655401,
13.5398447319657));
#181526=CARTESIAN_POINT('Ctrl Pts',(-0.891600644728122,-0.699989765870437,
13.4902353569657));
#181527=CARTESIAN_POINT('Ctrl Pts',(1.36071428571433,-0.699989765870433,
13.4406259819657));
#181528=CARTESIAN_POINT('Ctrl Pts',(3.61302921615677,-0.699989765870427,
13.3910166069657));
#181529=CARTESIAN_POINT('Ctrl Pts',(5.20565637684034,-2.29261692655398,
13.3414072319657));
#181530=CARTESIAN_POINT('Ctrl Pts',(6.7982835375239,-3.88524408723754,13.2917978569657));
#181531=CARTESIAN_POINT('Ctrl Pts',(6.79828353752391,-6.13755901767999,
13.2421884819657));
#181532=CARTESIAN_POINT('Ctrl Pts',(6.79828353752391,-8.38987394812244,
13.1925791069657));
#181533=CARTESIAN_POINT('Ctrl Pts',(5.20565637684036,-9.982501108806,13.1429697319657));
#181534=CARTESIAN_POINT('Ctrl Pts',(3.6130292161568,-11.5751282694896,13.0933603569657));
#181535=CARTESIAN_POINT('Ctrl Pts',(1.36071428571435,-11.5751282694896,
13.0437509819657));
#181536=CARTESIAN_POINT('Ctrl Pts',(-0.891600644728097,-11.5751282694896,
12.9941416069657));
#181537=CARTESIAN_POINT('Ctrl Pts',(-2.48422780541166,-9.98250110880602,
12.9445322319657));
#181538=CARTESIAN_POINT('Ctrl Pts',(-4.07685496609523,-8.38987394812247,
12.8949228569657));
#181539=CARTESIAN_POINT('Ctrl Pts',(-4.07685496609523,-6.13755901768002,
12.8453134819657));
#181540=CARTESIAN_POINT('Ctrl Pts',(-4.07685496609524,-3.88524408723757,
12.7957041069657));
#181541=CARTESIAN_POINT('Ctrl Pts',(-2.48422780541168,-2.29261692655401,
12.7460947319657));
#181542=CARTESIAN_POINT('Ctrl Pts',(-0.891600644728125,-0.699989765870437,
12.6964853569657));
#181543=CARTESIAN_POINT('Ctrl Pts',(1.36071428571432,-0.699989765870433,
12.6468759819657));
#181544=CARTESIAN_POINT('Ctrl Pts',(3.61302921615677,-0.699989765870427,
12.5972666069657));
#181545=CARTESIAN_POINT('Ctrl Pts',(5.20565637684033,-2.29261692655398,
12.5476572319657));
#181546=CARTESIAN_POINT('Ctrl Pts',(6.7982835375239,-3.88524408723754,12.4980478569657));
#181547=CARTESIAN_POINT('Ctrl Pts',(6.79828353752391,-6.13755901767999,
12.4484384819657));
#181548=CARTESIAN_POINT('Ctrl Pts',(6.79828353752391,-8.38987394812244,
12.3988291069657));
#181549=CARTESIAN_POINT('Ctrl Pts',(5.20565637684036,-9.982501108806,12.3492197319657));
#181550=CARTESIAN_POINT('Ctrl Pts',(3.6130292161568,-11.5751282694896,12.2996103569657));
#181551=CARTESIAN_POINT('Ctrl Pts',(1.36071428571435,-11.5751282694896,
12.2500009819657));
#181552=CARTESIAN_POINT('Ctrl Pts',(-0.8916006447281,-11.5751282694896,
12.2003916069657));
#181553=CARTESIAN_POINT('Ctrl Pts',(-2.48422780541166,-9.98250110880602,
12.1507822319657));
#181554=CARTESIAN_POINT('Ctrl Pts',(-4.07685496609523,-8.38987394812247,
12.1011728569657));
#181555=CARTESIAN_POINT('Ctrl Pts',(-4.07685496609524,-6.13755901768002,
12.0515634819657));
#181556=CARTESIAN_POINT('Ctrl Pts',(-4.07685496609524,-3.88524408723757,
12.0019541069657));
#181557=CARTESIAN_POINT('Ctrl Pts',(-2.48422780541168,-2.29261692655401,
11.9523447319657));
#181558=CARTESIAN_POINT('Ctrl Pts',(-0.891600644728128,-0.699989765870437,
11.9027353569657));
#181559=CARTESIAN_POINT('Ctrl Pts',(1.36071428571432,-0.699989765870433,
11.8531259819657));
#181560=CARTESIAN_POINT('Ctrl Pts',(3.61302921615677,-0.699989765870427,
11.8035166069657));
#181561=CARTESIAN_POINT('Ctrl Pts',(5.20565637684033,-2.29261692655398,
11.7539072319657));
#181562=CARTESIAN_POINT('Ctrl Pts',(6.7982835375239,-3.88524408723754,11.7042978569657));
#181563=CARTESIAN_POINT('Ctrl Pts',(6.79828353752391,-6.13755901767999,
11.6546884819657));
#181564=CARTESIAN_POINT('Ctrl Pts',(6.79828353752391,-8.38987394812244,
11.6050791069657));
#181565=CARTESIAN_POINT('Ctrl Pts',(5.20565637684035,-9.982501108806,11.5554697319657));
#181566=CARTESIAN_POINT('Ctrl Pts',(3.6130292161568,-11.5751282694896,11.5058603569657));
#181567=CARTESIAN_POINT('Ctrl Pts',(1.36071428571435,-11.5751282694896,
11.4562509819657));
#181568=CARTESIAN_POINT('Ctrl Pts',(-0.891600644728103,-11.5751282694896,
11.4066416069657));
#181569=CARTESIAN_POINT('Ctrl Pts',(-2.48422780541167,-9.98250110880602,
11.3570322319657));
#181570=CARTESIAN_POINT('Ctrl Pts',(-4.07685496609523,-8.38987394812247,
11.3074228569657));
#181571=CARTESIAN_POINT('Ctrl Pts',(-4.07685496609524,-6.13755901768002,
11.2578134819657));
#181572=CARTESIAN_POINT('Ctrl Pts',(-4.07685496609524,-3.88524408723757,
11.2082041069657));
#181573=CARTESIAN_POINT('Ctrl Pts',(-2.48422780541169,-2.29261692655401,
11.1585947319657));
#181574=CARTESIAN_POINT('Ctrl Pts',(-0.89160064472813,-0.699989765870437,
11.1089853569657));
#181575=CARTESIAN_POINT('Ctrl Pts',(1.36071428571432,-0.699989765870433,
11.0593759819657));
#181576=CARTESIAN_POINT('Ctrl Pts',(3.61302921615676,-0.699989765870427,
11.0097666069657));
#181577=CARTESIAN_POINT('Ctrl Pts',(5.20565637684033,-2.29261692655398,
10.9601572319657));
#181578=CARTESIAN_POINT('Ctrl Pts',(6.79828353752389,-3.88524408723754,
10.9105478569657));
#181579=CARTESIAN_POINT('Ctrl Pts',(6.7982835375239,-6.13755901767999,10.8609384819657));
#181580=CARTESIAN_POINT('Ctrl Pts',(6.79828353752391,-8.38987394812244,
10.8113291069657));
#181581=CARTESIAN_POINT('Ctrl Pts',(5.20565637684035,-9.982501108806,10.7617197319657));
#181582=CARTESIAN_POINT('Ctrl Pts',(3.61302921615679,-11.5751282694896,
10.7121103569657));
#181583=CARTESIAN_POINT('Ctrl Pts',(1.36071428571434,-11.5751282694896,
10.6625009819657));
#181584=CARTESIAN_POINT('Ctrl Pts',(-0.891600644728105,-11.5751282694896,
10.6128916069657));
#181585=CARTESIAN_POINT('Ctrl Pts',(-2.48422780541167,-9.98250110880602,
10.5632822319657));
#181586=CARTESIAN_POINT('Ctrl Pts',(-4.07685496609523,-8.38987394812247,
10.5136728569657));
#181587=CARTESIAN_POINT('Ctrl Pts',(-4.07685496609524,-6.13755901768002,
10.4640634819657));
#181588=CARTESIAN_POINT('Ctrl Pts',(-4.07685496609525,-3.88524408723757,
10.4144541069657));
#181589=CARTESIAN_POINT('Ctrl Pts',(-2.48422780541169,-2.29261692655401,
10.3648447319657));
#181590=CARTESIAN_POINT('Ctrl Pts',(-0.891600644728133,-0.699989765870437,
10.3152353569657));
#181591=CARTESIAN_POINT('Ctrl Pts',(1.36071428571431,-0.699989765870433,
10.2656259819657));
#181592=CARTESIAN_POINT('Ctrl Pts',(3.61302921615676,-0.699989765870427,
10.2160166069657));
#181593=CARTESIAN_POINT('Ctrl Pts',(5.20565637684033,-2.29261692655398,
10.1664072319657));
#181594=CARTESIAN_POINT('Ctrl Pts',(6.79828353752389,-3.88524408723754,
10.1167978569657));
#181595=CARTESIAN_POINT('Ctrl Pts',(6.7982835375239,-6.13755901767999,10.0671884819657));
#181596=CARTESIAN_POINT('Ctrl Pts',(6.7982835375239,-8.38987394812244,10.0175791069657));
#181597=CARTESIAN_POINT('Ctrl Pts',(5.20565637684035,-9.982501108806,9.9679697319657));
#181598=CARTESIAN_POINT('Ctrl Pts',(3.61302921615679,-11.5751282694896,
9.91836035696571));
#181599=CARTESIAN_POINT('Ctrl Pts',(1.36071428571434,-11.5751282694896,
9.86875098196571));
#181600=CARTESIAN_POINT('Ctrl Pts',(-0.891600644728108,-11.5751282694896,
9.81914160696572));
#181601=CARTESIAN_POINT('Ctrl Pts',(-2.48422780541167,-9.98250110880602,
9.76953223196573));
#181602=CARTESIAN_POINT('Ctrl Pts',(-4.07685496609524,-8.38987394812247,
9.71992285696573));
#181603=CARTESIAN_POINT('Ctrl Pts',(-4.07685496609524,-6.13755901768002,
9.67031348196573));
#181604=CARTESIAN_POINT('Ctrl Pts',(-4.07685496609525,-3.88524408723757,
9.62070410696574));
#181605=CARTESIAN_POINT('Ctrl Pts',(-2.48422780541169,-2.29261692655401,
9.57109473196573));
#181606=CARTESIAN_POINT('Ctrl Pts',(-0.891600644728136,-0.699989765870437,
9.52148535696572));
#181607=CARTESIAN_POINT('Ctrl Pts',(1.36071428571431,-0.699989765870433,
9.47187598196571));
#181608=CARTESIAN_POINT('Ctrl Pts',(3.61302921615676,-0.699989765870427,
9.42226660696571));
#181609=CARTESIAN_POINT('Ctrl Pts',(5.20565637684032,-2.29261692655398,
9.3726572319657));
#181610=CARTESIAN_POINT('Ctrl Pts',(6.79828353752389,-3.88524408723754,
9.3230478569657));
#181611=CARTESIAN_POINT('Ctrl Pts',(6.7982835375239,-6.13755901767999,9.2734384819657));
#181612=CARTESIAN_POINT('Ctrl Pts',(6.7982835375239,-8.38987394812244,9.2238291069657));
#181613=CARTESIAN_POINT('Ctrl Pts',(5.20565637684034,-9.982501108806,9.1742197319657));
#181614=CARTESIAN_POINT('Ctrl Pts',(3.61302921615679,-11.5751282694896,
9.12461035696571));
#181615=CARTESIAN_POINT('Ctrl Pts',(1.36071428571434,-11.5751282694896,
9.07500098196571));
#181616=CARTESIAN_POINT('Ctrl Pts',(-0.891600644728111,-11.5751282694896,
9.02539160696572));
#181617=CARTESIAN_POINT('Ctrl Pts',(-2.48422780541167,-9.98250110880602,
8.97578223196573));
#181618=CARTESIAN_POINT('Ctrl Pts',(-4.07685496609524,-8.38987394812247,
8.92617285696573));
#181619=CARTESIAN_POINT('Ctrl Pts',(-4.07685496609525,-6.13755901768002,
8.87656348196573));
#181620=CARTESIAN_POINT('Ctrl Pts',(-4.07685496609525,-3.88524408723757,
8.82695410696573));
#181621=CARTESIAN_POINT('Ctrl Pts',(-2.4842278054117,-2.29261692655401,
8.77734473196573));
#181622=CARTESIAN_POINT('Ctrl Pts',(-0.891600644728139,-0.699989765870437,
8.72773535696572));
#181623=CARTESIAN_POINT('Ctrl Pts',(1.36071428571431,-0.699989765870433,
8.67812598196571));
#181624=CARTESIAN_POINT('Ctrl Pts',(3.61302921615676,-0.699989765870427,
8.6285166069657));
#181625=CARTESIAN_POINT('Ctrl Pts',(5.20565637684032,-2.29261692655398,
8.5789072319657));
#181626=CARTESIAN_POINT('Ctrl Pts',(6.79828353752389,-3.88524408723754,
8.52929785696569));
#181627=CARTESIAN_POINT('Ctrl Pts',(6.79828353752389,-6.13755901767999,
8.47968848196569));
#181628=CARTESIAN_POINT('Ctrl Pts',(6.7982835375239,-8.38987394812244,8.4300791069657));
#181629=CARTESIAN_POINT('Ctrl Pts',(5.20565637684034,-9.982501108806,8.3804697319657));
#181630=CARTESIAN_POINT('Ctrl Pts',(3.61302921615679,-11.5751282694896,
8.33086035696571));
#181631=CARTESIAN_POINT('Ctrl Pts',(1.36071428571434,-11.5751282694896,
8.28125098196572));
#181632=CARTESIAN_POINT('Ctrl Pts',(-0.891600644728114,-11.5751282694896,
8.23164160696572));
#181633=CARTESIAN_POINT('Ctrl Pts',(-2.48422780541168,-9.98250110880602,
8.18203223196573));
#181634=CARTESIAN_POINT('Ctrl Pts',(-4.07685496609524,-8.38987394812247,
8.13242285696573));
#181635=CARTESIAN_POINT('Ctrl Pts',(-4.07685496609525,-6.13755901768002,
8.08281348196573));
#181636=CARTESIAN_POINT('Ctrl Pts',(-4.07685496609526,-3.88524408723757,
8.03320410696573));
#181637=CARTESIAN_POINT('Ctrl Pts',(-2.4842278054117,-2.29261692655401,
7.98359473196573));
#181638=CARTESIAN_POINT('Ctrl Pts',(-0.891600644728142,-0.699989765870437,
7.93398535696572));
#181639=CARTESIAN_POINT('Ctrl Pts',(1.36071428571431,-0.699989765870433,
7.88437598196571));
#181640=CARTESIAN_POINT('Ctrl Pts',(3.61302921615675,-0.699989765870427,
7.83476660696571));
#181641=CARTESIAN_POINT('Ctrl Pts',(5.20565637684032,-2.29261692655398,
7.7851572319657));
#181642=CARTESIAN_POINT('Ctrl Pts',(6.79828353752388,-3.88524408723754,
7.7355478569657));
#181643=CARTESIAN_POINT('Ctrl Pts',(6.79828353752389,-6.13755901767999,
7.68593848196569));
#181644=CARTESIAN_POINT('Ctrl Pts',(6.7982835375239,-8.38987394812244,7.63632910696569));
#181645=CARTESIAN_POINT('Ctrl Pts',(5.20565637684034,-9.982501108806,7.5867197319657));
#181646=CARTESIAN_POINT('Ctrl Pts',(3.61302921615678,-11.5751282694896,
7.53711035696571));
#181647=CARTESIAN_POINT('Ctrl Pts',(1.36071428571433,-11.5751282694896,
7.48750098196571));
#181648=CARTESIAN_POINT('Ctrl Pts',(-0.891600644728117,-11.5751282694896,
7.43789160696572));
#181649=CARTESIAN_POINT('Ctrl Pts',(-2.48422780541168,-9.98250110880602,
7.38828223196573));
#181650=CARTESIAN_POINT('Ctrl Pts',(-4.07685496609524,-8.38987394812247,
7.33867285696573));
#181651=CARTESIAN_POINT('Ctrl Pts',(-4.07685496609525,-6.13755901768002,
7.28906348196573));
#181652=CARTESIAN_POINT('Ctrl Pts',(-4.07685496609526,-3.88524408723757,
7.23945410696573));
#181653=CARTESIAN_POINT('Ctrl Pts',(-2.4842278054117,-2.29261692655401,
7.18984473196573));
#181654=CARTESIAN_POINT('Ctrl Pts',(-0.891600644728144,-0.699989765870437,
7.14023535696572));
#181655=CARTESIAN_POINT('Ctrl Pts',(1.3607142857143,-0.699989765870433,
7.09062598196571));
#181656=CARTESIAN_POINT('Ctrl Pts',(3.61302921615675,-0.699989765870427,
7.04101660696571));
#181657=CARTESIAN_POINT('Ctrl Pts',(5.20565637684031,-2.29261692655398,
6.9914072319657));
#181658=CARTESIAN_POINT('Ctrl Pts',(6.79828353752388,-3.88524408723754,
6.94179785696569));
#181659=CARTESIAN_POINT('Ctrl Pts',(6.79828353752389,-6.13755901767999,
6.89218848196569));
#181660=CARTESIAN_POINT('Ctrl Pts',(6.79828353752389,-8.38987394812244,
6.84257910696569));
#181661=CARTESIAN_POINT('Ctrl Pts',(5.20565637684034,-9.982501108806,6.7929697319657));
#181662=CARTESIAN_POINT('Ctrl Pts',(3.61302921615678,-11.5751282694896,
6.74336035696571));
#181663=CARTESIAN_POINT('Ctrl Pts',(1.36071428571433,-11.5751282694896,
6.69375098196571));
#181664=CARTESIAN_POINT('Ctrl Pts',(-0.89160064472812,-11.5751282694896,
6.64414160696572));
#181665=CARTESIAN_POINT('Ctrl Pts',(-2.48422780541168,-9.98250110880602,
6.59453223196573));
#181666=CARTESIAN_POINT('Ctrl Pts',(-4.07685496609525,-8.38987394812247,
6.54492285696573));
#181667=CARTESIAN_POINT('Ctrl Pts',(-4.07685496609525,-6.13755901768002,
6.49531348196573));
#181668=CARTESIAN_POINT('Ctrl Pts',(-4.07685496609526,-3.88524408723757,
6.44570410696573));
#181669=CARTESIAN_POINT('Ctrl Pts',(-2.4842278054117,-2.29261692655401,
6.39609473196573));
#181670=CARTESIAN_POINT('Ctrl Pts',(-0.891600644728147,-0.699989765870437,
6.34648535696572));
#181671=CARTESIAN_POINT('Ctrl Pts',(1.3607142857143,-0.699989765870433,
6.29687598196571));
#181672=CARTESIAN_POINT('Ctrl Pts',(3.61302921615675,-0.699989765870427,
6.2472666069657));
#181673=CARTESIAN_POINT('Ctrl Pts',(5.20565637684031,-2.29261692655398,
6.1976572319657));
#181674=CARTESIAN_POINT('Ctrl Pts',(6.79828353752388,-3.88524408723754,
6.14804785696569));
#181675=CARTESIAN_POINT('Ctrl Pts',(6.79828353752388,-6.13755901767999,
6.09843848196569));
#181676=CARTESIAN_POINT('Ctrl Pts',(6.79828353752389,-8.38987394812244,
6.0488291069657));
#181677=CARTESIAN_POINT('Ctrl Pts',(5.20565637684033,-9.982501108806,5.9992197319657));
#181678=CARTESIAN_POINT('Ctrl Pts',(3.61302921615678,-11.5751282694896,
5.9496103569657));
#181679=CARTESIAN_POINT('Ctrl Pts',(1.36071428571433,-11.5751282694896,
5.90000098196571));
#181680=CARTESIAN_POINT('Ctrl Pts',(-0.792169748067518,-11.5751282694896,
5.85258166687801));
#181681=CARTESIAN_POINT('Ctrl Pts',(-2.36155557288302,-10.1013786992501,
5.80456877776761));
#181682=CARTESIAN_POINT('Ctrl Pts',(2.32591428571427,-0.786339686702717,
10.2435787265442));
#181683=CARTESIAN_POINT('Ctrl Pts',(2.32591428571427,-0.736608476556572,
10.2155280017558));
#181684=CARTESIAN_POINT('Ctrl Pts',(2.3259142857143,-0.686884992853214,
10.1874635749927));
#181685=CARTESIAN_POINT('Ctrl Pts',(2.3259142857143,-0.637168644611793,
10.1593865177877));
#181686=CARTESIAN_POINT('Ctrl Pts',(2.3259142857143,-0.587452296636244,
10.1313094607329));
#181687=CARTESIAN_POINT('Ctrl Pts',(2.32591428571461,-0.537743081404175,
10.1032197704583));
#181688=CARTESIAN_POINT('Ctrl Pts',(2.32591428571461,-0.488040466409081,
10.0751184101436));
#181689=CARTESIAN_POINT('Ctrl Pts',(2.32591428571461,-0.413079402383475,
10.0327361759299));
#181690=CARTESIAN_POINT('Ctrl Pts',(2.32591428571432,-0.338133333565076,
9.9903274111759));
#181691=CARTESIAN_POINT('Ctrl Pts',(2.3259142857143,-0.263200650536821,
9.94789501893854));
#181692=CARTESIAN_POINT('Ctrl Pts',(0.395514285714302,-0.263200650536827,
9.19429444499281));
#181693=CARTESIAN_POINT('Ctrl Pts',(0.395514285714287,-0.31273773721746,
9.22268657863602));
#181694=CARTESIAN_POINT('Ctrl Pts',(0.39551428571428,-0.362277026585003,
9.25107486954879));
#181695=CARTESIAN_POINT('Ctrl Pts',(0.395514285714281,-0.461360350763035,
9.307843168053));
#181696=CARTESIAN_POINT('Ctrl Pts',(0.395514285714307,-0.510904385770619,
9.33622317611227));
#181697=CARTESIAN_POINT('Ctrl Pts',(0.395514285714307,-0.560450981668817,
9.36459871219335));
#181698=CARTESIAN_POINT('Ctrl Pts',(0.395514285714308,-0.6357410575579,
9.40771764349849));
#181699=CARTESIAN_POINT('Ctrl Pts',(0.395514285714112,-0.711037042002775,
9.45082625993556));
#181700=CARTESIAN_POINT('Ctrl Pts',(0.395514285714292,-0.786339686702733,
9.49392323738722));
#181701=CARTESIAN_POINT('Ctrl Pts',(1.36071428571437,-12.1336469966959,
17.4837900444657));
#181702=CARTESIAN_POINT('Ctrl Pts',(-1.12294667637629,-12.1336469966959,
17.4341806694657));
#181703=CARTESIAN_POINT('Ctrl Pts',(-2.87916018483889,-10.3774334882333,
17.3845712944657));
#181704=CARTESIAN_POINT('Ctrl Pts',(-4.6353736933015,-8.62121997977068,
17.3349619194657));
#181705=CARTESIAN_POINT('Ctrl Pts',(-4.63537369330151,-6.13755901768002,
17.2853525444657));
#181706=CARTESIAN_POINT('Ctrl Pts',(-4.63537369330152,-3.65389805558936,
17.2357431694657));
#181707=CARTESIAN_POINT('Ctrl Pts',(-2.87916018483892,-1.89768454712676,
17.1861337944657));
#181708=CARTESIAN_POINT('Ctrl Pts',(-1.12294667637632,-0.141471038664144,
17.1365244194657));
#181709=CARTESIAN_POINT('Ctrl Pts',(1.36071428571434,-0.141471038664139,
17.0869150444657));
#181710=CARTESIAN_POINT('Ctrl Pts',(3.84437524780499,-0.141471038664133,
17.0373056694657));
#181711=CARTESIAN_POINT('Ctrl Pts',(5.6005887562676,-1.89768454712673,16.9876962944657));
#181712=CARTESIAN_POINT('Ctrl Pts',(7.35680226473021,-3.65389805558933,
16.9380869194657));
#181713=CARTESIAN_POINT('Ctrl Pts',(7.35680226473022,-6.13755901767999,
16.8884775444657));
#181714=CARTESIAN_POINT('Ctrl Pts',(7.35680226473022,-8.62121997977064,
16.8388681694657));
#181715=CARTESIAN_POINT('Ctrl Pts',(5.60058875626762,-10.3774334882333,
16.7892587944657));
#181716=CARTESIAN_POINT('Ctrl Pts',(3.84437524780502,-12.1336469966959,
16.7396494194657));
#181717=CARTESIAN_POINT('Ctrl Pts',(1.36071428571437,-12.1336469966959,
16.6900400444657));
#181718=CARTESIAN_POINT('Ctrl Pts',(-1.12294667637629,-12.1336469966959,
16.6404306694657));
#181719=CARTESIAN_POINT('Ctrl Pts',(-2.8791601848389,-10.3774334882333,
16.5908212944657));
#181720=CARTESIAN_POINT('Ctrl Pts',(-4.6353736933015,-8.62121997977068,
16.5412119194657));
#181721=CARTESIAN_POINT('Ctrl Pts',(-4.63537369330151,-6.13755901768002,
16.4916025444657));
#181722=CARTESIAN_POINT('Ctrl Pts',(-4.63537369330152,-3.65389805558936,
16.4419931694657));
#181723=CARTESIAN_POINT('Ctrl Pts',(-2.87916018483892,-1.89768454712676,
16.3923837944657));
#181724=CARTESIAN_POINT('Ctrl Pts',(-1.12294667637632,-0.141471038664144,
16.3427744194657));
#181725=CARTESIAN_POINT('Ctrl Pts',(1.36071428571433,-0.141471038664139,
16.2931650444657));
#181726=CARTESIAN_POINT('Ctrl Pts',(3.84437524780499,-0.141471038664133,
16.2435556694657));
#181727=CARTESIAN_POINT('Ctrl Pts',(5.6005887562676,-1.89768454712673,16.1939462944657));
#181728=CARTESIAN_POINT('Ctrl Pts',(7.35680226473021,-3.65389805558933,
16.1443369194657));
#181729=CARTESIAN_POINT('Ctrl Pts',(7.35680226473021,-6.13755901767999,
16.0947275444657));
#181730=CARTESIAN_POINT('Ctrl Pts',(7.35680226473022,-8.62121997977064,
16.0451181694657));
#181731=CARTESIAN_POINT('Ctrl Pts',(5.60058875626762,-10.3774334882333,
15.9955087944657));
#181732=CARTESIAN_POINT('Ctrl Pts',(3.84437524780502,-12.1336469966959,
15.9458994194657));
#181733=CARTESIAN_POINT('Ctrl Pts',(1.36071428571436,-12.1336469966959,
15.8962900444657));
#181734=CARTESIAN_POINT('Ctrl Pts',(-1.12294667637629,-12.1336469966959,
15.8466806694657));
#181735=CARTESIAN_POINT('Ctrl Pts',(-2.8791601848389,-10.3774334882333,
15.7970712944657));
#181736=CARTESIAN_POINT('Ctrl Pts',(-4.63537369330151,-8.62121997977068,
15.7474619194657));
#181737=CARTESIAN_POINT('Ctrl Pts',(-4.63537369330152,-6.13755901768002,
15.6978525444657));
#181738=CARTESIAN_POINT('Ctrl Pts',(-4.63537369330152,-3.65389805558936,
15.6482431694657));
#181739=CARTESIAN_POINT('Ctrl Pts',(-2.87916018483892,-1.89768454712676,
15.5986337944657));
#181740=CARTESIAN_POINT('Ctrl Pts',(-1.12294667637632,-0.141471038664144,
15.5490244194657));
#181741=CARTESIAN_POINT('Ctrl Pts',(1.36071428571433,-0.141471038664139,
15.4994150444657));
#181742=CARTESIAN_POINT('Ctrl Pts',(3.84437524780498,-0.141471038664133,
15.4498056694657));
#181743=CARTESIAN_POINT('Ctrl Pts',(5.60058875626759,-1.89768454712673,
15.4001962944657));
#181744=CARTESIAN_POINT('Ctrl Pts',(7.3568022647302,-3.65389805558933,15.3505869194657));
#181745=CARTESIAN_POINT('Ctrl Pts',(7.35680226473021,-6.13755901767999,
15.3009775444657));
#181746=CARTESIAN_POINT('Ctrl Pts',(7.35680226473022,-8.62121997977064,
15.2513681694657));
#181747=CARTESIAN_POINT('Ctrl Pts',(5.60058875626762,-10.3774334882333,
15.2017587944657));
#181748=CARTESIAN_POINT('Ctrl Pts',(3.84437524780502,-12.1336469966959,
15.1521494194657));
#181749=CARTESIAN_POINT('Ctrl Pts',(1.36071428571436,-12.1336469966959,
15.1025400444657));
#181750=CARTESIAN_POINT('Ctrl Pts',(-1.12294667637629,-12.1336469966959,
15.0529306694657));
#181751=CARTESIAN_POINT('Ctrl Pts',(-2.8791601848389,-10.3774334882333,
15.0033212944657));
#181752=CARTESIAN_POINT('Ctrl Pts',(-4.63537369330151,-8.62121997977068,
14.9537119194657));
#181753=CARTESIAN_POINT('Ctrl Pts',(-4.63537369330152,-6.13755901768002,
14.9041025444657));
#181754=CARTESIAN_POINT('Ctrl Pts',(-4.63537369330153,-3.65389805558936,
14.8544931694657));
#181755=CARTESIAN_POINT('Ctrl Pts',(-2.87916018483893,-1.89768454712676,
14.8048837944657));
#181756=CARTESIAN_POINT('Ctrl Pts',(-1.12294667637632,-0.141471038664144,
14.7552744194657));
#181757=CARTESIAN_POINT('Ctrl Pts',(1.36071428571433,-0.141471038664139,
14.7056650444657));
#181758=CARTESIAN_POINT('Ctrl Pts',(3.84437524780498,-0.141471038664133,
14.6560556694657));
#181759=CARTESIAN_POINT('Ctrl Pts',(5.60058875626759,-1.89768454712673,
14.6064462944657));
#181760=CARTESIAN_POINT('Ctrl Pts',(7.3568022647302,-3.65389805558933,14.5568369194657));
#181761=CARTESIAN_POINT('Ctrl Pts',(7.35680226473021,-6.13755901767999,
14.5072275444657));
#181762=CARTESIAN_POINT('Ctrl Pts',(7.35680226473021,-8.62121997977064,
14.4576181694657));
#181763=CARTESIAN_POINT('Ctrl Pts',(5.60058875626761,-10.3774334882333,
14.4080087944657));
#181764=CARTESIAN_POINT('Ctrl Pts',(3.84437524780501,-12.1336469966959,
14.3583994194657));
#181765=CARTESIAN_POINT('Ctrl Pts',(1.36071428571436,-12.1336469966959,
14.3087900444657));
#181766=CARTESIAN_POINT('Ctrl Pts',(-1.1229466763763,-12.1336469966959,
14.2591806694657));
#181767=CARTESIAN_POINT('Ctrl Pts',(-2.8791601848389,-10.3774334882333,
14.2095712944657));
#181768=CARTESIAN_POINT('Ctrl Pts',(-4.63537369330151,-8.62121997977068,
14.1599619194657));
#181769=CARTESIAN_POINT('Ctrl Pts',(-4.63537369330152,-6.13755901768002,
14.1103525444657));
#181770=CARTESIAN_POINT('Ctrl Pts',(-4.63537369330153,-3.65389805558936,
14.0607431694657));
#181771=CARTESIAN_POINT('Ctrl Pts',(-2.87916018483893,-1.89768454712676,
14.0111337944657));
#181772=CARTESIAN_POINT('Ctrl Pts',(-1.12294667637633,-0.141471038664144,
13.9615244194657));
#181773=CARTESIAN_POINT('Ctrl Pts',(1.36071428571432,-0.141471038664139,
13.9119150444657));
#181774=CARTESIAN_POINT('Ctrl Pts',(3.84437524780498,-0.141471038664133,
13.8623056694657));
#181775=CARTESIAN_POINT('Ctrl Pts',(5.60058875626759,-1.89768454712673,
13.8126962944657));
#181776=CARTESIAN_POINT('Ctrl Pts',(7.3568022647302,-3.65389805558933,13.7630869194657));
#181777=CARTESIAN_POINT('Ctrl Pts',(7.35680226473021,-6.13755901767999,
13.7134775444657));
#181778=CARTESIAN_POINT('Ctrl Pts',(7.35680226473021,-8.62121997977064,
13.6638681694657));
#181779=CARTESIAN_POINT('Ctrl Pts',(5.60058875626761,-10.3774334882333,
13.6142587944657));
#181780=CARTESIAN_POINT('Ctrl Pts',(3.84437524780501,-12.1336469966959,
13.5646494194657));
#181781=CARTESIAN_POINT('Ctrl Pts',(1.36071428571436,-12.1336469966959,
13.5150400444657));
#181782=CARTESIAN_POINT('Ctrl Pts',(-1.1229466763763,-12.1336469966959,
13.4654306694657));
#181783=CARTESIAN_POINT('Ctrl Pts',(-2.87916018483891,-10.3774334882333,
13.4158212944657));
#181784=CARTESIAN_POINT('Ctrl Pts',(-4.63537369330152,-8.62121997977068,
13.3662119194657));
#181785=CARTESIAN_POINT('Ctrl Pts',(-4.63537369330153,-6.13755901768002,
13.3166025444657));
#181786=CARTESIAN_POINT('Ctrl Pts',(-4.63537369330153,-3.65389805558936,
13.2669931694657));
#181787=CARTESIAN_POINT('Ctrl Pts',(-2.87916018483893,-1.89768454712676,
13.2173837944657));
#181788=CARTESIAN_POINT('Ctrl Pts',(-1.12294667637633,-0.141471038664144,
13.1677744194657));
#181789=CARTESIAN_POINT('Ctrl Pts',(1.36071428571432,-0.141471038664139,
13.1181650444657));
#181790=CARTESIAN_POINT('Ctrl Pts',(3.84437524780497,-0.141471038664133,
13.0685556694657));
#181791=CARTESIAN_POINT('Ctrl Pts',(5.60058875626759,-1.89768454712673,
13.0189462944657));
#181792=CARTESIAN_POINT('Ctrl Pts',(7.3568022647302,-3.65389805558933,12.9693369194657));
#181793=CARTESIAN_POINT('Ctrl Pts',(7.3568022647302,-6.13755901767999,12.9197275444657));
#181794=CARTESIAN_POINT('Ctrl Pts',(7.35680226473021,-8.62121997977064,
12.8701181694657));
#181795=CARTESIAN_POINT('Ctrl Pts',(5.60058875626761,-10.3774334882333,
12.8205087944657));
#181796=CARTESIAN_POINT('Ctrl Pts',(3.84437524780501,-12.1336469966959,
12.7708994194657));
#181797=CARTESIAN_POINT('Ctrl Pts',(1.36071428571435,-12.1336469966959,
12.7212900444657));
#181798=CARTESIAN_POINT('Ctrl Pts',(-1.1229466763763,-12.1336469966959,
12.6716806694657));
#181799=CARTESIAN_POINT('Ctrl Pts',(-2.87916018483891,-10.3774334882333,
12.6220712944657));
#181800=CARTESIAN_POINT('Ctrl Pts',(-4.63537369330152,-8.62121997977068,
12.5724619194657));
#181801=CARTESIAN_POINT('Ctrl Pts',(-4.63537369330153,-6.13755901768002,
12.5228525444657));
#181802=CARTESIAN_POINT('Ctrl Pts',(-4.63537369330153,-3.65389805558936,
12.4732431694657));
#181803=CARTESIAN_POINT('Ctrl Pts',(-2.87916018483893,-1.89768454712676,
12.4236337944657));
#181804=CARTESIAN_POINT('Ctrl Pts',(-1.12294667637633,-0.141471038664144,
12.3740244194657));
#181805=CARTESIAN_POINT('Ctrl Pts',(1.36071428571432,-0.141471038664139,
12.3244150444657));
#181806=CARTESIAN_POINT('Ctrl Pts',(3.84437524780497,-0.141471038664133,
12.2748056694657));
#181807=CARTESIAN_POINT('Ctrl Pts',(5.60058875626758,-1.89768454712673,
12.2251962944657));
#181808=CARTESIAN_POINT('Ctrl Pts',(7.35680226473019,-3.65389805558933,
12.1755869194657));
#181809=CARTESIAN_POINT('Ctrl Pts',(7.3568022647302,-6.13755901767999,12.1259775444657));
#181810=CARTESIAN_POINT('Ctrl Pts',(7.35680226473021,-8.62121997977064,
12.0763681694657));
#181811=CARTESIAN_POINT('Ctrl Pts',(5.60058875626761,-10.3774334882333,
12.0267587944657));
#181812=CARTESIAN_POINT('Ctrl Pts',(3.844375247805,-12.1336469966959,11.9771494194657));
#181813=CARTESIAN_POINT('Ctrl Pts',(1.36071428571435,-12.1336469966959,
11.9275400444657));
#181814=CARTESIAN_POINT('Ctrl Pts',(-1.12294667637631,-12.1336469966959,
11.8779306694657));
#181815=CARTESIAN_POINT('Ctrl Pts',(-2.87916018483891,-10.3774334882333,
11.8283212944657));
#181816=CARTESIAN_POINT('Ctrl Pts',(-4.63537369330152,-8.62121997977068,
11.7787119194657));
#181817=CARTESIAN_POINT('Ctrl Pts',(-4.63537369330153,-6.13755901768002,
11.7291025444657));
#181818=CARTESIAN_POINT('Ctrl Pts',(-4.63537369330154,-3.65389805558936,
11.6794931694657));
#181819=CARTESIAN_POINT('Ctrl Pts',(-2.87916018483894,-1.89768454712676,
11.6298837944657));
#181820=CARTESIAN_POINT('Ctrl Pts',(-1.12294667637634,-0.141471038664144,
11.5802744194657));
#181821=CARTESIAN_POINT('Ctrl Pts',(1.36071428571432,-0.141471038664139,
11.5306650444657));
#181822=CARTESIAN_POINT('Ctrl Pts',(3.84437524780497,-0.141471038664133,
11.4810556694657));
#181823=CARTESIAN_POINT('Ctrl Pts',(5.60058875626758,-1.89768454712673,
11.4314462944657));
#181824=CARTESIAN_POINT('Ctrl Pts',(7.35680226473019,-3.65389805558933,
11.3818369194657));
#181825=CARTESIAN_POINT('Ctrl Pts',(7.3568022647302,-6.13755901767999,11.3322275444657));
#181826=CARTESIAN_POINT('Ctrl Pts',(7.3568022647302,-8.62121997977064,11.2826181694657));
#181827=CARTESIAN_POINT('Ctrl Pts',(5.6005887562676,-10.3774334882333,11.2330087944657));
#181828=CARTESIAN_POINT('Ctrl Pts',(3.844375247805,-12.1336469966959,11.1833994194657));
#181829=CARTESIAN_POINT('Ctrl Pts',(1.36071428571435,-12.1336469966959,
11.1337900444657));
#181830=CARTESIAN_POINT('Ctrl Pts',(-1.12294667637631,-12.1336469966959,
11.0841806694657));
#181831=CARTESIAN_POINT('Ctrl Pts',(-2.87916018483892,-10.3774334882333,
11.0345712944657));
#181832=CARTESIAN_POINT('Ctrl Pts',(-4.63537369330153,-8.62121997977068,
10.9849619194657));
#181833=CARTESIAN_POINT('Ctrl Pts',(-4.63537369330153,-6.13755901768002,
10.9353525444657));
#181834=CARTESIAN_POINT('Ctrl Pts',(-4.63537369330154,-3.65389805558936,
10.8857431694657));
#181835=CARTESIAN_POINT('Ctrl Pts',(-2.87916018483894,-1.89768454712676,
10.8361337944657));
#181836=CARTESIAN_POINT('Ctrl Pts',(-1.12294667637634,-0.141471038664144,
10.7865244194657));
#181837=CARTESIAN_POINT('Ctrl Pts',(1.36071428571431,-0.141471038664139,
10.7369150444657));
#181838=CARTESIAN_POINT('Ctrl Pts',(3.84437524780497,-0.141471038664133,
10.6873056694657));
#181839=CARTESIAN_POINT('Ctrl Pts',(5.60058875626758,-1.89768454712673,
10.6376962944657));
#181840=CARTESIAN_POINT('Ctrl Pts',(7.35680226473019,-3.65389805558933,
10.5880869194657));
#181841=CARTESIAN_POINT('Ctrl Pts',(7.35680226473019,-6.13755901767999,
10.5384775444657));
#181842=CARTESIAN_POINT('Ctrl Pts',(7.3568022647302,-8.62121997977064,10.4888681694657));
#181843=CARTESIAN_POINT('Ctrl Pts',(5.6005887562676,-10.3774334882333,10.4392587944657));
#181844=CARTESIAN_POINT('Ctrl Pts',(3.844375247805,-12.1336469966959,10.3896494194657));
#181845=CARTESIAN_POINT('Ctrl Pts',(1.36071428571435,-12.1336469966959,
10.3400400444657));
#181846=CARTESIAN_POINT('Ctrl Pts',(-1.12294667637631,-12.1336469966959,
10.2904306694657));
#181847=CARTESIAN_POINT('Ctrl Pts',(-2.87916018483892,-10.3774334882333,
10.2408212944657));
#181848=CARTESIAN_POINT('Ctrl Pts',(-4.63537369330153,-8.62121997977068,
10.1912119194657));
#181849=CARTESIAN_POINT('Ctrl Pts',(-4.63537369330154,-6.13755901768002,
10.1416025444657));
#181850=CARTESIAN_POINT('Ctrl Pts',(-4.63537369330154,-3.65389805558936,
10.0919931694657));
#181851=CARTESIAN_POINT('Ctrl Pts',(-2.87916018483894,-1.89768454712676,
10.0423837944657));
#181852=CARTESIAN_POINT('Ctrl Pts',(-1.12294667637634,-0.141471038664144,
9.99277441946572));
#181853=CARTESIAN_POINT('Ctrl Pts',(1.36071428571431,-0.141471038664139,
9.94316504446571));
#181854=CARTESIAN_POINT('Ctrl Pts',(3.84437524780496,-0.141471038664133,
9.89355566946571));
#181855=CARTESIAN_POINT('Ctrl Pts',(5.60058875626757,-1.89768454712673,
9.8439462944657));
#181856=CARTESIAN_POINT('Ctrl Pts',(7.35680226473018,-3.65389805558933,
9.79433691946569));
#181857=CARTESIAN_POINT('Ctrl Pts',(7.35680226473019,-6.13755901767999,
9.74472754446569));
#181858=CARTESIAN_POINT('Ctrl Pts',(7.3568022647302,-8.62121997977064,9.69511816946569));
#181859=CARTESIAN_POINT('Ctrl Pts',(5.6005887562676,-10.3774334882333,9.6455087944657));
#181860=CARTESIAN_POINT('Ctrl Pts',(3.844375247805,-12.1336469966959,9.59589941946571));
#181861=CARTESIAN_POINT('Ctrl Pts',(1.36071428571434,-12.1336469966959,
9.54629004446571));
#181862=CARTESIAN_POINT('Ctrl Pts',(-1.12294667637631,-12.1336469966959,
9.49668066946572));
#181863=CARTESIAN_POINT('Ctrl Pts',(-2.87916018483892,-10.3774334882333,
9.44707129446573));
#181864=CARTESIAN_POINT('Ctrl Pts',(-4.63537369330153,-8.62121997977068,
9.39746191946573));
#181865=CARTESIAN_POINT('Ctrl Pts',(-4.63537369330154,-6.13755901768002,
9.34785254446573));
#181866=CARTESIAN_POINT('Ctrl Pts',(-4.63537369330154,-3.65389805558936,
9.29824316946573));
#181867=CARTESIAN_POINT('Ctrl Pts',(-2.87916018483894,-1.89768454712676,
9.24863379446573));
#181868=CARTESIAN_POINT('Ctrl Pts',(-1.12294667637634,-0.141471038664144,
9.19902441946572));
#181869=CARTESIAN_POINT('Ctrl Pts',(1.36071428571431,-0.141471038664139,
9.14941504446571));
#181870=CARTESIAN_POINT('Ctrl Pts',(3.84437524780496,-0.141471038664133,
9.0998056694657));
#181871=CARTESIAN_POINT('Ctrl Pts',(5.60058875626757,-1.89768454712673,
9.0501962944657));
#181872=CARTESIAN_POINT('Ctrl Pts',(7.35680226473018,-3.65389805558933,
9.00058691946569));
#181873=CARTESIAN_POINT('Ctrl Pts',(7.35680226473019,-6.13755901767999,
8.95097754446569));
#181874=CARTESIAN_POINT('Ctrl Pts',(7.3568022647302,-8.62121997977064,8.90136816946569));
#181875=CARTESIAN_POINT('Ctrl Pts',(5.60058875626759,-10.3774334882333,
8.8517587944657));
#181876=CARTESIAN_POINT('Ctrl Pts',(3.84437524780499,-12.1336469966959,
8.8021494194657));
#181877=CARTESIAN_POINT('Ctrl Pts',(1.36071428571434,-12.1336469966959,
8.75254004446571));
#181878=CARTESIAN_POINT('Ctrl Pts',(-1.12294667637632,-12.1336469966959,
8.70293066946572));
#181879=CARTESIAN_POINT('Ctrl Pts',(-2.87916018483892,-10.3774334882333,
8.65332129446573));
#181880=CARTESIAN_POINT('Ctrl Pts',(-4.63537369330153,-8.62121997977068,
8.60371191946573));
#181881=CARTESIAN_POINT('Ctrl Pts',(-4.63537369330154,-6.13755901768002,
8.55410254446574));
#181882=CARTESIAN_POINT('Ctrl Pts',(-4.63537369330155,-3.65389805558936,
8.50449316946573));
#181883=CARTESIAN_POINT('Ctrl Pts',(-2.87916018483895,-1.89768454712676,
8.45488379446573));
#181884=CARTESIAN_POINT('Ctrl Pts',(-1.12294667637635,-0.141471038664144,
8.40527441946572));
#181885=CARTESIAN_POINT('Ctrl Pts',(1.36071428571431,-0.141471038664139,
8.35566504446571));
#181886=CARTESIAN_POINT('Ctrl Pts',(3.84437524780496,-0.141471038664133,
8.3060556694657));
#181887=CARTESIAN_POINT('Ctrl Pts',(5.60058875626757,-1.89768454712673,
8.2564462944657));
#181888=CARTESIAN_POINT('Ctrl Pts',(7.35680226473018,-3.65389805558933,
8.20683691946569));
#181889=CARTESIAN_POINT('Ctrl Pts',(7.35680226473019,-6.13755901767999,
8.15722754446569));
#181890=CARTESIAN_POINT('Ctrl Pts',(7.35680226473019,-8.62121997977064,
8.10761816946569));
#181891=CARTESIAN_POINT('Ctrl Pts',(5.60058875626759,-10.3774334882333,
8.0580087944657));
#181892=CARTESIAN_POINT('Ctrl Pts',(3.84437524780499,-12.1336469966959,
8.00839941946571));
#181893=CARTESIAN_POINT('Ctrl Pts',(1.36071428571434,-12.1336469966959,
7.95879004446571));
#181894=CARTESIAN_POINT('Ctrl Pts',(-1.12294667637632,-12.1336469966959,
7.90918066946572));
#181895=CARTESIAN_POINT('Ctrl Pts',(-2.87916018483893,-10.3774334882333,
7.85957129446573));
#181896=CARTESIAN_POINT('Ctrl Pts',(-4.63537369330153,-8.62121997977068,
7.80996191946573));
#181897=CARTESIAN_POINT('Ctrl Pts',(-4.63537369330154,-6.13755901768002,
7.76035254446573));
#181898=CARTESIAN_POINT('Ctrl Pts',(-4.63537369330155,-3.65389805558936,
7.71074316946573));
#181899=CARTESIAN_POINT('Ctrl Pts',(-2.87916018483895,-1.89768454712676,
7.66113379446573));
#181900=CARTESIAN_POINT('Ctrl Pts',(-1.12294667637635,-0.141471038664144,
7.61152441946572));
#181901=CARTESIAN_POINT('Ctrl Pts',(1.3607142857143,-0.141471038664139,
7.56191504446571));
#181902=CARTESIAN_POINT('Ctrl Pts',(3.84437524780496,-0.141471038664133,
7.5123056694657));
#181903=CARTESIAN_POINT('Ctrl Pts',(5.60058875626757,-1.89768454712673,
7.4626962944657));
#181904=CARTESIAN_POINT('Ctrl Pts',(7.35680226473017,-3.65389805558933,
7.41308691946569));
#181905=CARTESIAN_POINT('Ctrl Pts',(7.35680226473018,-6.13755901767999,
7.36347754446569));
#181906=CARTESIAN_POINT('Ctrl Pts',(7.35680226473019,-8.62121997977064,
7.31386816946569));
#181907=CARTESIAN_POINT('Ctrl Pts',(5.60058875626759,-10.3774334882333,
7.2642587944657));
#181908=CARTESIAN_POINT('Ctrl Pts',(3.84437524780499,-12.1336469966959,
7.2146494194657));
#181909=CARTESIAN_POINT('Ctrl Pts',(1.36071428571433,-12.1336469966959,
7.16504004446571));
#181910=CARTESIAN_POINT('Ctrl Pts',(-1.12294667637632,-12.1336469966959,
7.11543066946572));
#181911=CARTESIAN_POINT('Ctrl Pts',(-2.87916018483893,-10.3774334882333,
7.06582129446573));
#181912=CARTESIAN_POINT('Ctrl Pts',(-4.63537369330154,-8.62121997977068,
7.01621191946573));
#181913=CARTESIAN_POINT('Ctrl Pts',(-4.63537369330155,-6.13755901768002,
6.96660254446573));
#181914=CARTESIAN_POINT('Ctrl Pts',(-4.63537369330155,-3.65389805558936,
6.91699316946573));
#181915=CARTESIAN_POINT('Ctrl Pts',(-2.87916018483895,-1.89768454712676,
6.86738379446573));
#181916=CARTESIAN_POINT('Ctrl Pts',(-1.12294667637635,-0.141471038664144,
6.81777441946572));
#181917=CARTESIAN_POINT('Ctrl Pts',(1.3607142857143,-0.141471038664139,
6.76816504446571));
#181918=CARTESIAN_POINT('Ctrl Pts',(3.84437524780495,-0.141471038664133,
6.7185556694657));
#181919=CARTESIAN_POINT('Ctrl Pts',(5.60058875626756,-1.89768454712673,
6.6689462944657));
#181920=CARTESIAN_POINT('Ctrl Pts',(7.35680226473017,-3.65389805558933,
6.61933691946569));
#181921=CARTESIAN_POINT('Ctrl Pts',(7.35680226473018,-6.13755901767999,
6.56972754446569));
#181922=CARTESIAN_POINT('Ctrl Pts',(7.35680226473019,-8.62121997977064,
6.52011816946569));
#181923=CARTESIAN_POINT('Ctrl Pts',(5.60058875626759,-10.3774334882333,
6.4705087944657));
#181924=CARTESIAN_POINT('Ctrl Pts',(3.84437524780499,-12.1336469966959,
6.4208994194657));
#181925=CARTESIAN_POINT('Ctrl Pts',(1.36071428571433,-12.1336469966959,
6.37129004446571));
#181926=CARTESIAN_POINT('Ctrl Pts',(-1.12294667637632,-12.1336469966959,
6.32168066946572));
#181927=CARTESIAN_POINT('Ctrl Pts',(-2.87916018483893,-10.3774334882333,
6.27207129446573));
#181928=CARTESIAN_POINT('Ctrl Pts',(-4.63537369330154,-8.62121997977068,
6.22246191946573));
#181929=CARTESIAN_POINT('Ctrl Pts',(-4.63537369330155,-6.13755901768002,
6.17285254446573));
#181930=CARTESIAN_POINT('Ctrl Pts',(-4.63537369330156,-3.65389805558936,
6.12324316946573));
#181931=CARTESIAN_POINT('Ctrl Pts',(-2.87916018483896,-1.89768454712676,
6.07363379446573));
#181932=CARTESIAN_POINT('Ctrl Pts',(-1.12294667637636,-0.141471038664144,
6.02402441946572));
#181933=CARTESIAN_POINT('Ctrl Pts',(1.3607142857143,-0.141471038664139,
5.97441504446571));
#181934=CARTESIAN_POINT('Ctrl Pts',(3.84437524780495,-0.141471038664133,
5.9248056694657));
#181935=CARTESIAN_POINT('Ctrl Pts',(5.60058875626756,-1.89768454712673,
5.8751962944657));
#181936=CARTESIAN_POINT('Ctrl Pts',(7.35680226473017,-3.65389805558933,
5.82558691946569));
#181937=CARTESIAN_POINT('Ctrl Pts',(7.35680226473018,-6.13755901767999,
5.77597754446569));
#181938=CARTESIAN_POINT('Ctrl Pts',(7.35680226473019,-8.62121997977064,
5.72636816946569));
#181939=CARTESIAN_POINT('Ctrl Pts',(5.60058875626758,-10.3774334882333,
5.6767587944657));
#181940=CARTESIAN_POINT('Ctrl Pts',(3.84437524780498,-12.1336469966959,
5.6271494194657));
#181941=CARTESIAN_POINT('Ctrl Pts',(1.36071428571433,-12.1336469966959,
5.57754004446571));
#181942=CARTESIAN_POINT('Ctrl Pts',(-1.01330275708077,-12.1336469966959,
5.53012072937801));
#181943=CARTESIAN_POINT('Ctrl Pts',(-2.74388770098424,-10.5085215641781,
5.48210784026761));
#181944=CARTESIAN_POINT('Ctrl Pts',(1.36071428571437,-11.5751282694896,
17.8062509819657));
#181945=CARTESIAN_POINT('Ctrl Pts',(-0.891600644728081,-11.5751282694896,
17.7566416069657));
#181946=CARTESIAN_POINT('Ctrl Pts',(-2.48422780541164,-9.98250110880602,
17.7070322319657));
#181947=CARTESIAN_POINT('Ctrl Pts',(-4.07685496609521,-8.38987394812247,
17.6574228569657));
#181948=CARTESIAN_POINT('Ctrl Pts',(-4.07685496609522,-6.13755901768002,
17.6078134819657));
#181949=CARTESIAN_POINT('Ctrl Pts',(-4.07685496609522,-3.88524408723757,
17.5582041069657));
#181950=CARTESIAN_POINT('Ctrl Pts',(-2.48422780541167,-2.29261692655401,
17.5085947319657));
#181951=CARTESIAN_POINT('Ctrl Pts',(-0.891600644728108,-0.699989765870437,
17.4589853569657));
#181952=CARTESIAN_POINT('Ctrl Pts',(1.36071428571434,-0.699989765870433,
17.4093759819657));
#181953=CARTESIAN_POINT('Ctrl Pts',(3.61302921615679,-0.699989765870427,
17.3597666069657));
#181954=CARTESIAN_POINT('Ctrl Pts',(5.20565637684035,-2.29261692655398,
17.3101572319657));
#181955=CARTESIAN_POINT('Ctrl Pts',(6.79828353752392,-3.88524408723754,
17.2605478569657));
#181956=CARTESIAN_POINT('Ctrl Pts',(6.79828353752392,-6.13755901767999,
17.2109384819657));
#181957=CARTESIAN_POINT('Ctrl Pts',(6.79828353752393,-8.38987394812244,
17.1613291069657));
#181958=CARTESIAN_POINT('Ctrl Pts',(5.20565637684037,-9.982501108806,17.1117197319657));
#181959=CARTESIAN_POINT('Ctrl Pts',(3.61302921615682,-11.5751282694896,
17.0621103569657));
#181960=CARTESIAN_POINT('Ctrl Pts',(1.36071428571437,-11.5751282694896,
17.0125009819657));
#181961=CARTESIAN_POINT('Ctrl Pts',(-0.891600644728083,-11.5751282694896,
16.9628916069657));
#181962=CARTESIAN_POINT('Ctrl Pts',(-2.48422780541165,-9.98250110880602,
16.9132822319657));
#181963=CARTESIAN_POINT('Ctrl Pts',(-4.07685496609521,-8.38987394812247,
16.8636728569657));
#181964=CARTESIAN_POINT('Ctrl Pts',(-4.07685496609522,-6.13755901768002,
16.8140634819657));
#181965=CARTESIAN_POINT('Ctrl Pts',(-4.07685496609523,-3.88524408723757,
16.7644541069657));
#181966=CARTESIAN_POINT('Ctrl Pts',(-2.48422780541167,-2.29261692655401,
16.7148447319657));
#181967=CARTESIAN_POINT('Ctrl Pts',(-0.891600644728111,-0.699989765870437,
16.6652353569657));
#181968=CARTESIAN_POINT('Ctrl Pts',(1.36071428571434,-0.699989765870433,
16.6156259819657));
#181969=CARTESIAN_POINT('Ctrl Pts',(3.61302921615678,-0.699989765870427,
16.5660166069657));
#181970=CARTESIAN_POINT('Ctrl Pts',(5.20565637684035,-2.29261692655398,
16.5164072319657));
#181971=CARTESIAN_POINT('Ctrl Pts',(6.79828353752391,-3.88524408723754,
16.4667978569657));
#181972=CARTESIAN_POINT('Ctrl Pts',(6.79828353752392,-6.13755901767999,
16.4171884819657));
#181973=CARTESIAN_POINT('Ctrl Pts',(6.79828353752393,-8.38987394812244,
16.3675791069657));
#181974=CARTESIAN_POINT('Ctrl Pts',(5.20565637684037,-9.982501108806,16.3179697319657));
#181975=CARTESIAN_POINT('Ctrl Pts',(3.61302921615681,-11.5751282694896,
16.2683603569657));
#181976=CARTESIAN_POINT('Ctrl Pts',(1.36071428571436,-11.5751282694896,
16.2187509819657));
#181977=CARTESIAN_POINT('Ctrl Pts',(-0.891600644728086,-11.5751282694896,
16.1691416069657));
#181978=CARTESIAN_POINT('Ctrl Pts',(-2.48422780541165,-9.98250110880602,
16.1195322319657));
#181979=CARTESIAN_POINT('Ctrl Pts',(-4.07685496609522,-8.38987394812247,
16.0699228569657));
#181980=CARTESIAN_POINT('Ctrl Pts',(-4.07685496609522,-6.13755901768002,
16.0203134819657));
#181981=CARTESIAN_POINT('Ctrl Pts',(-4.07685496609523,-3.88524408723757,
15.9707041069657));
#181982=CARTESIAN_POINT('Ctrl Pts',(-2.48422780541167,-2.29261692655401,
15.9210947319657));
#181983=CARTESIAN_POINT('Ctrl Pts',(-0.891600644728114,-0.699989765870437,
15.8714853569657));
#181984=CARTESIAN_POINT('Ctrl Pts',(1.36071428571433,-0.699989765870433,
15.8218759819657));
#181985=CARTESIAN_POINT('Ctrl Pts',(3.61302921615678,-0.699989765870427,
15.7722666069657));
#181986=CARTESIAN_POINT('Ctrl Pts',(5.20565637684035,-2.29261692655398,
15.7226572319657));
#181987=CARTESIAN_POINT('Ctrl Pts',(6.79828353752391,-3.88524408723754,
15.6730478569657));
#181988=CARTESIAN_POINT('Ctrl Pts',(6.79828353752392,-6.13755901767999,
15.6234384819657));
#181989=CARTESIAN_POINT('Ctrl Pts',(6.79828353752392,-8.38987394812244,
15.5738291069657));
#181990=CARTESIAN_POINT('Ctrl Pts',(5.20565637684037,-9.982501108806,15.5242197319657));
#181991=CARTESIAN_POINT('Ctrl Pts',(3.61302921615681,-11.5751282694896,
15.4746103569657));
#181992=CARTESIAN_POINT('Ctrl Pts',(1.36071428571436,-11.5751282694896,
15.4250009819657));
#181993=CARTESIAN_POINT('Ctrl Pts',(-0.891600644728089,-11.5751282694896,
15.3753916069657));
#181994=CARTESIAN_POINT('Ctrl Pts',(-2.48422780541165,-9.98250110880602,
15.3257822319657));
#181995=CARTESIAN_POINT('Ctrl Pts',(-4.07685496609522,-8.38987394812247,
15.2761728569657));
#181996=CARTESIAN_POINT('Ctrl Pts',(-4.07685496609522,-6.13755901768002,
15.2265634819657));
#181997=CARTESIAN_POINT('Ctrl Pts',(-4.07685496609523,-3.88524408723757,
15.1769541069657));
#181998=CARTESIAN_POINT('Ctrl Pts',(-2.48422780541167,-2.29261692655401,
15.1273447319657));
#181999=CARTESIAN_POINT('Ctrl Pts',(-0.891600644728117,-0.699989765870437,
15.0777353569657));
#182000=CARTESIAN_POINT('Ctrl Pts',(1.36071428571433,-0.699989765870433,
15.0281259819657));
#182001=CARTESIAN_POINT('Ctrl Pts',(3.61302921615678,-0.699989765870427,
14.9785166069657));
#182002=CARTESIAN_POINT('Ctrl Pts',(5.20565637684034,-2.29261692655398,
14.9289072319657));
#182003=CARTESIAN_POINT('Ctrl Pts',(6.79828353752391,-3.88524408723754,
14.8792978569657));
#182004=CARTESIAN_POINT('Ctrl Pts',(6.79828353752391,-6.13755901767999,
14.8296884819657));
#182005=CARTESIAN_POINT('Ctrl Pts',(6.79828353752392,-8.38987394812244,
14.7800791069657));
#182006=CARTESIAN_POINT('Ctrl Pts',(5.20565637684036,-9.982501108806,14.7304697319657));
#182007=CARTESIAN_POINT('Ctrl Pts',(3.61302921615681,-11.5751282694896,
14.6808603569657));
#182008=CARTESIAN_POINT('Ctrl Pts',(1.36071428571436,-11.5751282694896,
14.6312509819657));
#182009=CARTESIAN_POINT('Ctrl Pts',(-0.891600644728092,-11.5751282694896,
14.5816416069657));
#182010=CARTESIAN_POINT('Ctrl Pts',(-2.48422780541166,-9.98250110880602,
14.5320322319657));
#182011=CARTESIAN_POINT('Ctrl Pts',(-4.07685496609522,-8.38987394812247,
14.4824228569657));
#182012=CARTESIAN_POINT('Ctrl Pts',(-4.07685496609523,-6.13755901768002,
14.4328134819657));
#182013=CARTESIAN_POINT('Ctrl Pts',(-4.07685496609523,-3.88524408723757,
14.3832041069657));
#182014=CARTESIAN_POINT('Ctrl Pts',(-2.48422780541168,-2.29261692655401,
14.3335947319657));
#182015=CARTESIAN_POINT('Ctrl Pts',(-0.89160064472812,-0.699989765870437,
14.2839853569657));
#182016=CARTESIAN_POINT('Ctrl Pts',(1.36071428571433,-0.699989765870433,
14.2343759819657));
#182017=CARTESIAN_POINT('Ctrl Pts',(3.61302921615678,-0.699989765870427,
14.1847666069657));
#182018=CARTESIAN_POINT('Ctrl Pts',(5.20565637684034,-2.29261692655398,
14.1351572319657));
#182019=CARTESIAN_POINT('Ctrl Pts',(6.79828353752391,-3.88524408723754,
14.0855478569657));
#182020=CARTESIAN_POINT('Ctrl Pts',(6.79828353752391,-6.13755901767999,
14.0359384819657));
#182021=CARTESIAN_POINT('Ctrl Pts',(6.79828353752392,-8.38987394812244,
13.9863291069657));
#182022=CARTESIAN_POINT('Ctrl Pts',(5.20565637684036,-9.982501108806,13.9367197319657));
#182023=CARTESIAN_POINT('Ctrl Pts',(3.61302921615681,-11.5751282694896,
13.8871103569657));
#182024=CARTESIAN_POINT('Ctrl Pts',(1.36071428571436,-11.5751282694896,
13.8375009819657));
#182025=CARTESIAN_POINT('Ctrl Pts',(-0.891600644728095,-11.5751282694896,
13.7878916069657));
#182026=CARTESIAN_POINT('Ctrl Pts',(-2.48422780541166,-9.98250110880602,
13.7382822319657));
#182027=CARTESIAN_POINT('Ctrl Pts',(-4.07685496609522,-8.38987394812247,
13.6886728569657));
#182028=CARTESIAN_POINT('Ctrl Pts',(-4.07685496609523,-6.13755901768002,
13.6390634819657));
#182029=CARTESIAN_POINT('Ctrl Pts',(-4.07685496609524,-3.88524408723757,
13.5894541069657));
#182030=CARTESIAN_POINT('Ctrl Pts',(-2.48422780541168,-2.29261692655401,
13.5398447319657));
#182031=CARTESIAN_POINT('Ctrl Pts',(-0.891600644728122,-0.699989765870437,
13.4902353569657));
#182032=CARTESIAN_POINT('Ctrl Pts',(1.36071428571433,-0.699989765870433,
13.4406259819657));
#182033=CARTESIAN_POINT('Ctrl Pts',(3.61302921615677,-0.699989765870427,
13.3910166069657));
#182034=CARTESIAN_POINT('Ctrl Pts',(5.20565637684034,-2.29261692655398,
13.3414072319657));
#182035=CARTESIAN_POINT('Ctrl Pts',(6.7982835375239,-3.88524408723754,13.2917978569657));
#182036=CARTESIAN_POINT('Ctrl Pts',(6.79828353752391,-6.13755901767999,
13.2421884819657));
#182037=CARTESIAN_POINT('Ctrl Pts',(6.79828353752391,-8.38987394812244,
13.1925791069657));
#182038=CARTESIAN_POINT('Ctrl Pts',(5.20565637684036,-9.982501108806,13.1429697319657));
#182039=CARTESIAN_POINT('Ctrl Pts',(3.6130292161568,-11.5751282694896,13.0933603569657));
#182040=CARTESIAN_POINT('Ctrl Pts',(1.36071428571435,-11.5751282694896,
13.0437509819657));
#182041=CARTESIAN_POINT('Ctrl Pts',(-0.891600644728097,-11.5751282694896,
12.9941416069657));
#182042=CARTESIAN_POINT('Ctrl Pts',(-2.48422780541166,-9.98250110880602,
12.9445322319657));
#182043=CARTESIAN_POINT('Ctrl Pts',(-4.07685496609523,-8.38987394812247,
12.8949228569657));
#182044=CARTESIAN_POINT('Ctrl Pts',(-4.07685496609523,-6.13755901768002,
12.8453134819657));
#182045=CARTESIAN_POINT('Ctrl Pts',(-4.07685496609524,-3.88524408723757,
12.7957041069657));
#182046=CARTESIAN_POINT('Ctrl Pts',(-2.48422780541168,-2.29261692655401,
12.7460947319657));
#182047=CARTESIAN_POINT('Ctrl Pts',(-0.891600644728125,-0.699989765870437,
12.6964853569657));
#182048=CARTESIAN_POINT('Ctrl Pts',(1.36071428571432,-0.699989765870433,
12.6468759819657));
#182049=CARTESIAN_POINT('Ctrl Pts',(3.61302921615677,-0.699989765870427,
12.5972666069657));
#182050=CARTESIAN_POINT('Ctrl Pts',(5.20565637684033,-2.29261692655398,
12.5476572319657));
#182051=CARTESIAN_POINT('Ctrl Pts',(6.7982835375239,-3.88524408723754,12.4980478569657));
#182052=CARTESIAN_POINT('Ctrl Pts',(6.79828353752391,-6.13755901767999,
12.4484384819657));
#182053=CARTESIAN_POINT('Ctrl Pts',(6.79828353752391,-8.38987394812244,
12.3988291069657));
#182054=CARTESIAN_POINT('Ctrl Pts',(5.20565637684036,-9.982501108806,12.3492197319657));
#182055=CARTESIAN_POINT('Ctrl Pts',(3.6130292161568,-11.5751282694896,12.2996103569657));
#182056=CARTESIAN_POINT('Ctrl Pts',(1.36071428571435,-11.5751282694896,
12.2500009819657));
#182057=CARTESIAN_POINT('Ctrl Pts',(-0.8916006447281,-11.5751282694896,
12.2003916069657));
#182058=CARTESIAN_POINT('Ctrl Pts',(-2.48422780541166,-9.98250110880602,
12.1507822319657));
#182059=CARTESIAN_POINT('Ctrl Pts',(-4.07685496609523,-8.38987394812247,
12.1011728569657));
#182060=CARTESIAN_POINT('Ctrl Pts',(-4.07685496609524,-6.13755901768002,
12.0515634819657));
#182061=CARTESIAN_POINT('Ctrl Pts',(-4.07685496609524,-3.88524408723757,
12.0019541069657));
#182062=CARTESIAN_POINT('Ctrl Pts',(-2.48422780541168,-2.29261692655401,
11.9523447319657));
#182063=CARTESIAN_POINT('Ctrl Pts',(-0.891600644728128,-0.699989765870437,
11.9027353569657));
#182064=CARTESIAN_POINT('Ctrl Pts',(1.36071428571432,-0.699989765870433,
11.8531259819657));
#182065=CARTESIAN_POINT('Ctrl Pts',(3.61302921615677,-0.699989765870427,
11.8035166069657));
#182066=CARTESIAN_POINT('Ctrl Pts',(5.20565637684033,-2.29261692655398,
11.7539072319657));
#182067=CARTESIAN_POINT('Ctrl Pts',(6.7982835375239,-3.88524408723754,11.7042978569657));
#182068=CARTESIAN_POINT('Ctrl Pts',(6.79828353752391,-6.13755901767999,
11.6546884819657));
#182069=CARTESIAN_POINT('Ctrl Pts',(6.79828353752391,-8.38987394812244,
11.6050791069657));
#182070=CARTESIAN_POINT('Ctrl Pts',(5.20565637684035,-9.982501108806,11.5554697319657));
#182071=CARTESIAN_POINT('Ctrl Pts',(3.6130292161568,-11.5751282694896,11.5058603569657));
#182072=CARTESIAN_POINT('Ctrl Pts',(1.36071428571435,-11.5751282694896,
11.4562509819657));
#182073=CARTESIAN_POINT('Ctrl Pts',(-0.891600644728103,-11.5751282694896,
11.4066416069657));
#182074=CARTESIAN_POINT('Ctrl Pts',(-2.48422780541167,-9.98250110880602,
11.3570322319657));
#182075=CARTESIAN_POINT('Ctrl Pts',(-4.07685496609523,-8.38987394812247,
11.3074228569657));
#182076=CARTESIAN_POINT('Ctrl Pts',(-4.07685496609524,-6.13755901768002,
11.2578134819657));
#182077=CARTESIAN_POINT('Ctrl Pts',(-4.07685496609524,-3.88524408723757,
11.2082041069657));
#182078=CARTESIAN_POINT('Ctrl Pts',(-2.48422780541169,-2.29261692655401,
11.1585947319657));
#182079=CARTESIAN_POINT('Ctrl Pts',(-0.89160064472813,-0.699989765870437,
11.1089853569657));
#182080=CARTESIAN_POINT('Ctrl Pts',(1.36071428571432,-0.699989765870433,
11.0593759819657));
#182081=CARTESIAN_POINT('Ctrl Pts',(3.61302921615676,-0.699989765870427,
11.0097666069657));
#182082=CARTESIAN_POINT('Ctrl Pts',(5.20565637684033,-2.29261692655398,
10.9601572319657));
#182083=CARTESIAN_POINT('Ctrl Pts',(6.79828353752389,-3.88524408723754,
10.9105478569657));
#182084=CARTESIAN_POINT('Ctrl Pts',(6.7982835375239,-6.13755901767999,10.8609384819657));
#182085=CARTESIAN_POINT('Ctrl Pts',(6.79828353752391,-8.38987394812244,
10.8113291069657));
#182086=CARTESIAN_POINT('Ctrl Pts',(5.20565637684035,-9.982501108806,10.7617197319657));
#182087=CARTESIAN_POINT('Ctrl Pts',(3.61302921615679,-11.5751282694896,
10.7121103569657));
#182088=CARTESIAN_POINT('Ctrl Pts',(1.36071428571434,-11.5751282694896,
10.6625009819657));
#182089=CARTESIAN_POINT('Ctrl Pts',(-0.891600644728105,-11.5751282694896,
10.6128916069657));
#182090=CARTESIAN_POINT('Ctrl Pts',(-2.48422780541167,-9.98250110880602,
10.5632822319657));
#182091=CARTESIAN_POINT('Ctrl Pts',(-4.07685496609523,-8.38987394812247,
10.5136728569657));
#182092=CARTESIAN_POINT('Ctrl Pts',(-4.07685496609524,-6.13755901768002,
10.4640634819657));
#182093=CARTESIAN_POINT('Ctrl Pts',(-4.07685496609525,-3.88524408723757,
10.4144541069657));
#182094=CARTESIAN_POINT('Ctrl Pts',(-2.48422780541169,-2.29261692655401,
10.3648447319657));
#182095=CARTESIAN_POINT('Ctrl Pts',(-0.891600644728133,-0.699989765870437,
10.3152353569657));
#182096=CARTESIAN_POINT('Ctrl Pts',(1.36071428571431,-0.699989765870433,
10.2656259819657));
#182097=CARTESIAN_POINT('Ctrl Pts',(3.61302921615676,-0.699989765870427,
10.2160166069657));
#182098=CARTESIAN_POINT('Ctrl Pts',(5.20565637684033,-2.29261692655398,
10.1664072319657));
#182099=CARTESIAN_POINT('Ctrl Pts',(6.79828353752389,-3.88524408723754,
10.1167978569657));
#182100=CARTESIAN_POINT('Ctrl Pts',(6.7982835375239,-6.13755901767999,10.0671884819657));
#182101=CARTESIAN_POINT('Ctrl Pts',(6.7982835375239,-8.38987394812244,10.0175791069657));
#182102=CARTESIAN_POINT('Ctrl Pts',(5.20565637684035,-9.982501108806,9.9679697319657));
#182103=CARTESIAN_POINT('Ctrl Pts',(3.61302921615679,-11.5751282694896,
9.91836035696571));
#182104=CARTESIAN_POINT('Ctrl Pts',(1.36071428571434,-11.5751282694896,
9.86875098196571));
#182105=CARTESIAN_POINT('Ctrl Pts',(-0.891600644728108,-11.5751282694896,
9.81914160696572));
#182106=CARTESIAN_POINT('Ctrl Pts',(-2.48422780541167,-9.98250110880602,
9.76953223196573));
#182107=CARTESIAN_POINT('Ctrl Pts',(-4.07685496609524,-8.38987394812247,
9.71992285696573));
#182108=CARTESIAN_POINT('Ctrl Pts',(-4.07685496609524,-6.13755901768002,
9.67031348196573));
#182109=CARTESIAN_POINT('Ctrl Pts',(-4.07685496609525,-3.88524408723757,
9.62070410696574));
#182110=CARTESIAN_POINT('Ctrl Pts',(-2.48422780541169,-2.29261692655401,
9.57109473196573));
#182111=CARTESIAN_POINT('Ctrl Pts',(-0.891600644728136,-0.699989765870437,
9.52148535696572));
#182112=CARTESIAN_POINT('Ctrl Pts',(1.36071428571431,-0.699989765870433,
9.47187598196571));
#182113=CARTESIAN_POINT('Ctrl Pts',(3.61302921615676,-0.699989765870427,
9.42226660696571));
#182114=CARTESIAN_POINT('Ctrl Pts',(5.20565637684032,-2.29261692655398,
9.3726572319657));
#182115=CARTESIAN_POINT('Ctrl Pts',(6.79828353752389,-3.88524408723754,
9.3230478569657));
#182116=CARTESIAN_POINT('Ctrl Pts',(6.7982835375239,-6.13755901767999,9.2734384819657));
#182117=CARTESIAN_POINT('Ctrl Pts',(6.7982835375239,-8.38987394812244,9.2238291069657));
#182118=CARTESIAN_POINT('Ctrl Pts',(5.20565637684034,-9.982501108806,9.1742197319657));
#182119=CARTESIAN_POINT('Ctrl Pts',(3.61302921615679,-11.5751282694896,
9.12461035696571));
#182120=CARTESIAN_POINT('Ctrl Pts',(1.36071428571434,-11.5751282694896,
9.07500098196571));
#182121=CARTESIAN_POINT('Ctrl Pts',(-0.891600644728111,-11.5751282694896,
9.02539160696572));
#182122=CARTESIAN_POINT('Ctrl Pts',(-2.48422780541167,-9.98250110880602,
8.97578223196573));
#182123=CARTESIAN_POINT('Ctrl Pts',(-4.07685496609524,-8.38987394812247,
8.92617285696573));
#182124=CARTESIAN_POINT('Ctrl Pts',(-4.07685496609525,-6.13755901768002,
8.87656348196573));
#182125=CARTESIAN_POINT('Ctrl Pts',(-4.07685496609525,-3.88524408723757,
8.82695410696573));
#182126=CARTESIAN_POINT('Ctrl Pts',(-2.4842278054117,-2.29261692655401,
8.77734473196573));
#182127=CARTESIAN_POINT('Ctrl Pts',(-0.891600644728139,-0.699989765870437,
8.72773535696572));
#182128=CARTESIAN_POINT('Ctrl Pts',(1.36071428571431,-0.699989765870433,
8.67812598196571));
#182129=CARTESIAN_POINT('Ctrl Pts',(3.61302921615676,-0.699989765870427,
8.6285166069657));
#182130=CARTESIAN_POINT('Ctrl Pts',(5.20565637684032,-2.29261692655398,
8.5789072319657));
#182131=CARTESIAN_POINT('Ctrl Pts',(6.79828353752389,-3.88524408723754,
8.52929785696569));
#182132=CARTESIAN_POINT('Ctrl Pts',(6.79828353752389,-6.13755901767999,
8.47968848196569));
#182133=CARTESIAN_POINT('Ctrl Pts',(6.7982835375239,-8.38987394812244,8.4300791069657));
#182134=CARTESIAN_POINT('Ctrl Pts',(5.20565637684034,-9.982501108806,8.3804697319657));
#182135=CARTESIAN_POINT('Ctrl Pts',(3.61302921615679,-11.5751282694896,
8.33086035696571));
#182136=CARTESIAN_POINT('Ctrl Pts',(1.36071428571434,-11.5751282694896,
8.28125098196572));
#182137=CARTESIAN_POINT('Ctrl Pts',(-0.891600644728114,-11.5751282694896,
8.23164160696572));
#182138=CARTESIAN_POINT('Ctrl Pts',(-2.48422780541168,-9.98250110880602,
8.18203223196573));
#182139=CARTESIAN_POINT('Ctrl Pts',(-4.07685496609524,-8.38987394812247,
8.13242285696573));
#182140=CARTESIAN_POINT('Ctrl Pts',(-4.07685496609525,-6.13755901768002,
8.08281348196573));
#182141=CARTESIAN_POINT('Ctrl Pts',(-4.07685496609526,-3.88524408723757,
8.03320410696573));
#182142=CARTESIAN_POINT('Ctrl Pts',(-2.4842278054117,-2.29261692655401,
7.98359473196573));
#182143=CARTESIAN_POINT('Ctrl Pts',(-0.891600644728142,-0.699989765870437,
7.93398535696572));
#182144=CARTESIAN_POINT('Ctrl Pts',(1.36071428571431,-0.699989765870433,
7.88437598196571));
#182145=CARTESIAN_POINT('Ctrl Pts',(3.61302921615675,-0.699989765870427,
7.83476660696571));
#182146=CARTESIAN_POINT('Ctrl Pts',(5.20565637684032,-2.29261692655398,
7.7851572319657));
#182147=CARTESIAN_POINT('Ctrl Pts',(6.79828353752388,-3.88524408723754,
7.7355478569657));
#182148=CARTESIAN_POINT('Ctrl Pts',(6.79828353752389,-6.13755901767999,
7.68593848196569));
#182149=CARTESIAN_POINT('Ctrl Pts',(6.7982835375239,-8.38987394812244,7.63632910696569));
#182150=CARTESIAN_POINT('Ctrl Pts',(5.20565637684034,-9.982501108806,7.5867197319657));
#182151=CARTESIAN_POINT('Ctrl Pts',(3.61302921615678,-11.5751282694896,
7.53711035696571));
#182152=CARTESIAN_POINT('Ctrl Pts',(1.36071428571433,-11.5751282694896,
7.48750098196571));
#182153=CARTESIAN_POINT('Ctrl Pts',(-0.891600644728117,-11.5751282694896,
7.43789160696572));
#182154=CARTESIAN_POINT('Ctrl Pts',(-2.48422780541168,-9.98250110880602,
7.38828223196573));
#182155=CARTESIAN_POINT('Ctrl Pts',(-4.07685496609524,-8.38987394812247,
7.33867285696573));
#182156=CARTESIAN_POINT('Ctrl Pts',(-4.07685496609525,-6.13755901768002,
7.28906348196573));
#182157=CARTESIAN_POINT('Ctrl Pts',(-4.07685496609526,-3.88524408723757,
7.23945410696573));
#182158=CARTESIAN_POINT('Ctrl Pts',(-2.4842278054117,-2.29261692655401,
7.18984473196573));
#182159=CARTESIAN_POINT('Ctrl Pts',(-0.891600644728144,-0.699989765870437,
7.14023535696572));
#182160=CARTESIAN_POINT('Ctrl Pts',(1.3607142857143,-0.699989765870433,
7.09062598196571));
#182161=CARTESIAN_POINT('Ctrl Pts',(3.61302921615675,-0.699989765870427,
7.04101660696571));
#182162=CARTESIAN_POINT('Ctrl Pts',(5.20565637684031,-2.29261692655398,
6.9914072319657));
#182163=CARTESIAN_POINT('Ctrl Pts',(6.79828353752388,-3.88524408723754,
6.94179785696569));
#182164=CARTESIAN_POINT('Ctrl Pts',(6.79828353752389,-6.13755901767999,
6.89218848196569));
#182165=CARTESIAN_POINT('Ctrl Pts',(6.79828353752389,-8.38987394812244,
6.84257910696569));
#182166=CARTESIAN_POINT('Ctrl Pts',(5.20565637684034,-9.982501108806,6.7929697319657));
#182167=CARTESIAN_POINT('Ctrl Pts',(3.61302921615678,-11.5751282694896,
6.74336035696571));
#182168=CARTESIAN_POINT('Ctrl Pts',(1.36071428571433,-11.5751282694896,
6.69375098196571));
#182169=CARTESIAN_POINT('Ctrl Pts',(-0.89160064472812,-11.5751282694896,
6.64414160696572));
#182170=CARTESIAN_POINT('Ctrl Pts',(-2.48422780541168,-9.98250110880602,
6.59453223196573));
#182171=CARTESIAN_POINT('Ctrl Pts',(-4.07685496609525,-8.38987394812247,
6.54492285696573));
#182172=CARTESIAN_POINT('Ctrl Pts',(-4.07685496609525,-6.13755901768002,
6.49531348196573));
#182173=CARTESIAN_POINT('Ctrl Pts',(-4.07685496609526,-3.88524408723757,
6.44570410696573));
#182174=CARTESIAN_POINT('Ctrl Pts',(-2.4842278054117,-2.29261692655401,
6.39609473196573));
#182175=CARTESIAN_POINT('Ctrl Pts',(-0.891600644728147,-0.699989765870437,
6.34648535696572));
#182176=CARTESIAN_POINT('Ctrl Pts',(1.3607142857143,-0.699989765870433,
6.29687598196571));
#182177=CARTESIAN_POINT('Ctrl Pts',(3.61302921615675,-0.699989765870427,
6.2472666069657));
#182178=CARTESIAN_POINT('Ctrl Pts',(5.20565637684031,-2.29261692655398,
6.1976572319657));
#182179=CARTESIAN_POINT('Ctrl Pts',(6.79828353752388,-3.88524408723754,
6.14804785696569));
#182180=CARTESIAN_POINT('Ctrl Pts',(6.79828353752388,-6.13755901767999,
6.09843848196569));
#182181=CARTESIAN_POINT('Ctrl Pts',(6.79828353752389,-8.38987394812244,
6.0488291069657));
#182182=CARTESIAN_POINT('Ctrl Pts',(5.20565637684033,-9.982501108806,5.9992197319657));
#182183=CARTESIAN_POINT('Ctrl Pts',(3.61302921615678,-11.5751282694896,
5.9496103569657));
#182184=CARTESIAN_POINT('Ctrl Pts',(1.36071428571433,-11.5751282694896,
5.90000098196571));
#182185=CARTESIAN_POINT('Ctrl Pts',(-0.792169748067518,-11.5751282694896,
5.85258166687801));
#182186=CARTESIAN_POINT('Ctrl Pts',(-2.36155557288302,-10.1013786992501,
5.80456877776761));
#182187=CARTESIAN_POINT('Ctrl Pts',(2.32591428571427,-0.786339686702717,
9.44982872654422));
#182188=CARTESIAN_POINT('Ctrl Pts',(2.32591428571427,-0.736608476556572,
9.42177800175581));
#182189=CARTESIAN_POINT('Ctrl Pts',(2.3259142857143,-0.686884992853214,
9.3937135749927));
#182190=CARTESIAN_POINT('Ctrl Pts',(2.3259142857143,-0.637168644611794,
9.3656365177877));
#182191=CARTESIAN_POINT('Ctrl Pts',(2.3259142857143,-0.587452296636245,
9.33755946073286));
#182192=CARTESIAN_POINT('Ctrl Pts',(2.32591428571461,-0.537743081404176,
9.30946977045827));
#182193=CARTESIAN_POINT('Ctrl Pts',(2.32591428571461,-0.488040466409082,
9.28136841014357));
#182194=CARTESIAN_POINT('Ctrl Pts',(2.32591428571461,-0.413079402383476,
9.23898617592985));
#182195=CARTESIAN_POINT('Ctrl Pts',(2.32591428571431,-0.338133333565075,
9.1965774111759));
#182196=CARTESIAN_POINT('Ctrl Pts',(2.3259142857143,-0.263200650536821,
9.15414501893854));
#182197=CARTESIAN_POINT('Ctrl Pts',(0.395514285714299,-0.263200650536827,
8.40054444499281));
#182198=CARTESIAN_POINT('Ctrl Pts',(0.395514285714285,-0.31273773721746,
8.42893657863602));
#182199=CARTESIAN_POINT('Ctrl Pts',(0.395514285714278,-0.362277026585003,
8.4573248695488));
#182200=CARTESIAN_POINT('Ctrl Pts',(0.395514285714278,-0.461360350763035,
8.51409316805301));
#182201=CARTESIAN_POINT('Ctrl Pts',(0.395514285714304,-0.510904385770619,
8.54247317611227));
#182202=CARTESIAN_POINT('Ctrl Pts',(0.395514285714305,-0.560450981668817,
8.57084871219335));
#182203=CARTESIAN_POINT('Ctrl Pts',(0.395514285714305,-0.6357410575579,
8.61396764349849));
#182204=CARTESIAN_POINT('Ctrl Pts',(0.395514285714109,-0.711037042002775,
8.65707625993556));
#182205=CARTESIAN_POINT('Ctrl Pts',(0.395514285714289,-0.786339686702733,
8.70017323738722));
#182206=CARTESIAN_POINT('Ctrl Pts',(1.36071428571437,-12.1336469966959,
17.4837900444657));
#182207=CARTESIAN_POINT('Ctrl Pts',(-1.12294667637629,-12.1336469966959,
17.4341806694657));
#182208=CARTESIAN_POINT('Ctrl Pts',(-2.87916018483889,-10.3774334882333,
17.3845712944657));
#182209=CARTESIAN_POINT('Ctrl Pts',(-4.6353736933015,-8.62121997977068,
17.3349619194657));
#182210=CARTESIAN_POINT('Ctrl Pts',(-4.63537369330151,-6.13755901768002,
17.2853525444657));
#182211=CARTESIAN_POINT('Ctrl Pts',(-4.63537369330152,-3.65389805558936,
17.2357431694657));
#182212=CARTESIAN_POINT('Ctrl Pts',(-2.87916018483892,-1.89768454712676,
17.1861337944657));
#182213=CARTESIAN_POINT('Ctrl Pts',(-1.12294667637632,-0.141471038664144,
17.1365244194657));
#182214=CARTESIAN_POINT('Ctrl Pts',(1.36071428571434,-0.141471038664139,
17.0869150444657));
#182215=CARTESIAN_POINT('Ctrl Pts',(3.84437524780499,-0.141471038664133,
17.0373056694657));
#182216=CARTESIAN_POINT('Ctrl Pts',(5.6005887562676,-1.89768454712673,16.9876962944657));
#182217=CARTESIAN_POINT('Ctrl Pts',(7.35680226473021,-3.65389805558933,
16.9380869194657));
#182218=CARTESIAN_POINT('Ctrl Pts',(7.35680226473022,-6.13755901767999,
16.8884775444657));
#182219=CARTESIAN_POINT('Ctrl Pts',(7.35680226473022,-8.62121997977064,
16.8388681694657));
#182220=CARTESIAN_POINT('Ctrl Pts',(5.60058875626762,-10.3774334882333,
16.7892587944657));
#182221=CARTESIAN_POINT('Ctrl Pts',(3.84437524780502,-12.1336469966959,
16.7396494194657));
#182222=CARTESIAN_POINT('Ctrl Pts',(1.36071428571437,-12.1336469966959,
16.6900400444657));
#182223=CARTESIAN_POINT('Ctrl Pts',(-1.12294667637629,-12.1336469966959,
16.6404306694657));
#182224=CARTESIAN_POINT('Ctrl Pts',(-2.8791601848389,-10.3774334882333,
16.5908212944657));
#182225=CARTESIAN_POINT('Ctrl Pts',(-4.6353736933015,-8.62121997977068,
16.5412119194657));
#182226=CARTESIAN_POINT('Ctrl Pts',(-4.63537369330151,-6.13755901768002,
16.4916025444657));
#182227=CARTESIAN_POINT('Ctrl Pts',(-4.63537369330152,-3.65389805558936,
16.4419931694657));
#182228=CARTESIAN_POINT('Ctrl Pts',(-2.87916018483892,-1.89768454712676,
16.3923837944657));
#182229=CARTESIAN_POINT('Ctrl Pts',(-1.12294667637632,-0.141471038664144,
16.3427744194657));
#182230=CARTESIAN_POINT('Ctrl Pts',(1.36071428571433,-0.141471038664139,
16.2931650444657));
#182231=CARTESIAN_POINT('Ctrl Pts',(3.84437524780499,-0.141471038664133,
16.2435556694657));
#182232=CARTESIAN_POINT('Ctrl Pts',(5.6005887562676,-1.89768454712673,16.1939462944657));
#182233=CARTESIAN_POINT('Ctrl Pts',(7.35680226473021,-3.65389805558933,
16.1443369194657));
#182234=CARTESIAN_POINT('Ctrl Pts',(7.35680226473021,-6.13755901767999,
16.0947275444657));
#182235=CARTESIAN_POINT('Ctrl Pts',(7.35680226473022,-8.62121997977064,
16.0451181694657));
#182236=CARTESIAN_POINT('Ctrl Pts',(5.60058875626762,-10.3774334882333,
15.9955087944657));
#182237=CARTESIAN_POINT('Ctrl Pts',(3.84437524780502,-12.1336469966959,
15.9458994194657));
#182238=CARTESIAN_POINT('Ctrl Pts',(1.36071428571436,-12.1336469966959,
15.8962900444657));
#182239=CARTESIAN_POINT('Ctrl Pts',(-1.12294667637629,-12.1336469966959,
15.8466806694657));
#182240=CARTESIAN_POINT('Ctrl Pts',(-2.8791601848389,-10.3774334882333,
15.7970712944657));
#182241=CARTESIAN_POINT('Ctrl Pts',(-4.63537369330151,-8.62121997977068,
15.7474619194657));
#182242=CARTESIAN_POINT('Ctrl Pts',(-4.63537369330152,-6.13755901768002,
15.6978525444657));
#182243=CARTESIAN_POINT('Ctrl Pts',(-4.63537369330152,-3.65389805558936,
15.6482431694657));
#182244=CARTESIAN_POINT('Ctrl Pts',(-2.87916018483892,-1.89768454712676,
15.5986337944657));
#182245=CARTESIAN_POINT('Ctrl Pts',(-1.12294667637632,-0.141471038664144,
15.5490244194657));
#182246=CARTESIAN_POINT('Ctrl Pts',(1.36071428571433,-0.141471038664139,
15.4994150444657));
#182247=CARTESIAN_POINT('Ctrl Pts',(3.84437524780498,-0.141471038664133,
15.4498056694657));
#182248=CARTESIAN_POINT('Ctrl Pts',(5.60058875626759,-1.89768454712673,
15.4001962944657));
#182249=CARTESIAN_POINT('Ctrl Pts',(7.3568022647302,-3.65389805558933,15.3505869194657));
#182250=CARTESIAN_POINT('Ctrl Pts',(7.35680226473021,-6.13755901767999,
15.3009775444657));
#182251=CARTESIAN_POINT('Ctrl Pts',(7.35680226473022,-8.62121997977064,
15.2513681694657));
#182252=CARTESIAN_POINT('Ctrl Pts',(5.60058875626762,-10.3774334882333,
15.2017587944657));
#182253=CARTESIAN_POINT('Ctrl Pts',(3.84437524780502,-12.1336469966959,
15.1521494194657));
#182254=CARTESIAN_POINT('Ctrl Pts',(1.36071428571436,-12.1336469966959,
15.1025400444657));
#182255=CARTESIAN_POINT('Ctrl Pts',(-1.12294667637629,-12.1336469966959,
15.0529306694657));
#182256=CARTESIAN_POINT('Ctrl Pts',(-2.8791601848389,-10.3774334882333,
15.0033212944657));
#182257=CARTESIAN_POINT('Ctrl Pts',(-4.63537369330151,-8.62121997977068,
14.9537119194657));
#182258=CARTESIAN_POINT('Ctrl Pts',(-4.63537369330152,-6.13755901768002,
14.9041025444657));
#182259=CARTESIAN_POINT('Ctrl Pts',(-4.63537369330153,-3.65389805558936,
14.8544931694657));
#182260=CARTESIAN_POINT('Ctrl Pts',(-2.87916018483893,-1.89768454712676,
14.8048837944657));
#182261=CARTESIAN_POINT('Ctrl Pts',(-1.12294667637632,-0.141471038664144,
14.7552744194657));
#182262=CARTESIAN_POINT('Ctrl Pts',(1.36071428571433,-0.141471038664139,
14.7056650444657));
#182263=CARTESIAN_POINT('Ctrl Pts',(3.84437524780498,-0.141471038664133,
14.6560556694657));
#182264=CARTESIAN_POINT('Ctrl Pts',(5.60058875626759,-1.89768454712673,
14.6064462944657));
#182265=CARTESIAN_POINT('Ctrl Pts',(7.3568022647302,-3.65389805558933,14.5568369194657));
#182266=CARTESIAN_POINT('Ctrl Pts',(7.35680226473021,-6.13755901767999,
14.5072275444657));
#182267=CARTESIAN_POINT('Ctrl Pts',(7.35680226473021,-8.62121997977064,
14.4576181694657));
#182268=CARTESIAN_POINT('Ctrl Pts',(5.60058875626761,-10.3774334882333,
14.4080087944657));
#182269=CARTESIAN_POINT('Ctrl Pts',(3.84437524780501,-12.1336469966959,
14.3583994194657));
#182270=CARTESIAN_POINT('Ctrl Pts',(1.36071428571436,-12.1336469966959,
14.3087900444657));
#182271=CARTESIAN_POINT('Ctrl Pts',(-1.1229466763763,-12.1336469966959,
14.2591806694657));
#182272=CARTESIAN_POINT('Ctrl Pts',(-2.8791601848389,-10.3774334882333,
14.2095712944657));
#182273=CARTESIAN_POINT('Ctrl Pts',(-4.63537369330151,-8.62121997977068,
14.1599619194657));
#182274=CARTESIAN_POINT('Ctrl Pts',(-4.63537369330152,-6.13755901768002,
14.1103525444657));
#182275=CARTESIAN_POINT('Ctrl Pts',(-4.63537369330153,-3.65389805558936,
14.0607431694657));
#182276=CARTESIAN_POINT('Ctrl Pts',(-2.87916018483893,-1.89768454712676,
14.0111337944657));
#182277=CARTESIAN_POINT('Ctrl Pts',(-1.12294667637633,-0.141471038664144,
13.9615244194657));
#182278=CARTESIAN_POINT('Ctrl Pts',(1.36071428571432,-0.141471038664139,
13.9119150444657));
#182279=CARTESIAN_POINT('Ctrl Pts',(3.84437524780498,-0.141471038664133,
13.8623056694657));
#182280=CARTESIAN_POINT('Ctrl Pts',(5.60058875626759,-1.89768454712673,
13.8126962944657));
#182281=CARTESIAN_POINT('Ctrl Pts',(7.3568022647302,-3.65389805558933,13.7630869194657));
#182282=CARTESIAN_POINT('Ctrl Pts',(7.35680226473021,-6.13755901767999,
13.7134775444657));
#182283=CARTESIAN_POINT('Ctrl Pts',(7.35680226473021,-8.62121997977064,
13.6638681694657));
#182284=CARTESIAN_POINT('Ctrl Pts',(5.60058875626761,-10.3774334882333,
13.6142587944657));
#182285=CARTESIAN_POINT('Ctrl Pts',(3.84437524780501,-12.1336469966959,
13.5646494194657));
#182286=CARTESIAN_POINT('Ctrl Pts',(1.36071428571436,-12.1336469966959,
13.5150400444657));
#182287=CARTESIAN_POINT('Ctrl Pts',(-1.1229466763763,-12.1336469966959,
13.4654306694657));
#182288=CARTESIAN_POINT('Ctrl Pts',(-2.87916018483891,-10.3774334882333,
13.4158212944657));
#182289=CARTESIAN_POINT('Ctrl Pts',(-4.63537369330152,-8.62121997977068,
13.3662119194657));
#182290=CARTESIAN_POINT('Ctrl Pts',(-4.63537369330153,-6.13755901768002,
13.3166025444657));
#182291=CARTESIAN_POINT('Ctrl Pts',(-4.63537369330153,-3.65389805558936,
13.2669931694657));
#182292=CARTESIAN_POINT('Ctrl Pts',(-2.87916018483893,-1.89768454712676,
13.2173837944657));
#182293=CARTESIAN_POINT('Ctrl Pts',(-1.12294667637633,-0.141471038664144,
13.1677744194657));
#182294=CARTESIAN_POINT('Ctrl Pts',(1.36071428571432,-0.141471038664139,
13.1181650444657));
#182295=CARTESIAN_POINT('Ctrl Pts',(3.84437524780497,-0.141471038664133,
13.0685556694657));
#182296=CARTESIAN_POINT('Ctrl Pts',(5.60058875626759,-1.89768454712673,
13.0189462944657));
#182297=CARTESIAN_POINT('Ctrl Pts',(7.3568022647302,-3.65389805558933,12.9693369194657));
#182298=CARTESIAN_POINT('Ctrl Pts',(7.3568022647302,-6.13755901767999,12.9197275444657));
#182299=CARTESIAN_POINT('Ctrl Pts',(7.35680226473021,-8.62121997977064,
12.8701181694657));
#182300=CARTESIAN_POINT('Ctrl Pts',(5.60058875626761,-10.3774334882333,
12.8205087944657));
#182301=CARTESIAN_POINT('Ctrl Pts',(3.84437524780501,-12.1336469966959,
12.7708994194657));
#182302=CARTESIAN_POINT('Ctrl Pts',(1.36071428571435,-12.1336469966959,
12.7212900444657));
#182303=CARTESIAN_POINT('Ctrl Pts',(-1.1229466763763,-12.1336469966959,
12.6716806694657));
#182304=CARTESIAN_POINT('Ctrl Pts',(-2.87916018483891,-10.3774334882333,
12.6220712944657));
#182305=CARTESIAN_POINT('Ctrl Pts',(-4.63537369330152,-8.62121997977068,
12.5724619194657));
#182306=CARTESIAN_POINT('Ctrl Pts',(-4.63537369330153,-6.13755901768002,
12.5228525444657));
#182307=CARTESIAN_POINT('Ctrl Pts',(-4.63537369330153,-3.65389805558936,
12.4732431694657));
#182308=CARTESIAN_POINT('Ctrl Pts',(-2.87916018483893,-1.89768454712676,
12.4236337944657));
#182309=CARTESIAN_POINT('Ctrl Pts',(-1.12294667637633,-0.141471038664144,
12.3740244194657));
#182310=CARTESIAN_POINT('Ctrl Pts',(1.36071428571432,-0.141471038664139,
12.3244150444657));
#182311=CARTESIAN_POINT('Ctrl Pts',(3.84437524780497,-0.141471038664133,
12.2748056694657));
#182312=CARTESIAN_POINT('Ctrl Pts',(5.60058875626758,-1.89768454712673,
12.2251962944657));
#182313=CARTESIAN_POINT('Ctrl Pts',(7.35680226473019,-3.65389805558933,
12.1755869194657));
#182314=CARTESIAN_POINT('Ctrl Pts',(7.3568022647302,-6.13755901767999,12.1259775444657));
#182315=CARTESIAN_POINT('Ctrl Pts',(7.35680226473021,-8.62121997977064,
12.0763681694657));
#182316=CARTESIAN_POINT('Ctrl Pts',(5.60058875626761,-10.3774334882333,
12.0267587944657));
#182317=CARTESIAN_POINT('Ctrl Pts',(3.844375247805,-12.1336469966959,11.9771494194657));
#182318=CARTESIAN_POINT('Ctrl Pts',(1.36071428571435,-12.1336469966959,
11.9275400444657));
#182319=CARTESIAN_POINT('Ctrl Pts',(-1.12294667637631,-12.1336469966959,
11.8779306694657));
#182320=CARTESIAN_POINT('Ctrl Pts',(-2.87916018483891,-10.3774334882333,
11.8283212944657));
#182321=CARTESIAN_POINT('Ctrl Pts',(-4.63537369330152,-8.62121997977068,
11.7787119194657));
#182322=CARTESIAN_POINT('Ctrl Pts',(-4.63537369330153,-6.13755901768002,
11.7291025444657));
#182323=CARTESIAN_POINT('Ctrl Pts',(-4.63537369330154,-3.65389805558936,
11.6794931694657));
#182324=CARTESIAN_POINT('Ctrl Pts',(-2.87916018483894,-1.89768454712676,
11.6298837944657));
#182325=CARTESIAN_POINT('Ctrl Pts',(-1.12294667637634,-0.141471038664144,
11.5802744194657));
#182326=CARTESIAN_POINT('Ctrl Pts',(1.36071428571432,-0.141471038664139,
11.5306650444657));
#182327=CARTESIAN_POINT('Ctrl Pts',(3.84437524780497,-0.141471038664133,
11.4810556694657));
#182328=CARTESIAN_POINT('Ctrl Pts',(5.60058875626758,-1.89768454712673,
11.4314462944657));
#182329=CARTESIAN_POINT('Ctrl Pts',(7.35680226473019,-3.65389805558933,
11.3818369194657));
#182330=CARTESIAN_POINT('Ctrl Pts',(7.3568022647302,-6.13755901767999,11.3322275444657));
#182331=CARTESIAN_POINT('Ctrl Pts',(7.3568022647302,-8.62121997977064,11.2826181694657));
#182332=CARTESIAN_POINT('Ctrl Pts',(5.6005887562676,-10.3774334882333,11.2330087944657));
#182333=CARTESIAN_POINT('Ctrl Pts',(3.844375247805,-12.1336469966959,11.1833994194657));
#182334=CARTESIAN_POINT('Ctrl Pts',(1.36071428571435,-12.1336469966959,
11.1337900444657));
#182335=CARTESIAN_POINT('Ctrl Pts',(-1.12294667637631,-12.1336469966959,
11.0841806694657));
#182336=CARTESIAN_POINT('Ctrl Pts',(-2.87916018483892,-10.3774334882333,
11.0345712944657));
#182337=CARTESIAN_POINT('Ctrl Pts',(-4.63537369330153,-8.62121997977068,
10.9849619194657));
#182338=CARTESIAN_POINT('Ctrl Pts',(-4.63537369330153,-6.13755901768002,
10.9353525444657));
#182339=CARTESIAN_POINT('Ctrl Pts',(-4.63537369330154,-3.65389805558936,
10.8857431694657));
#182340=CARTESIAN_POINT('Ctrl Pts',(-2.87916018483894,-1.89768454712676,
10.8361337944657));
#182341=CARTESIAN_POINT('Ctrl Pts',(-1.12294667637634,-0.141471038664144,
10.7865244194657));
#182342=CARTESIAN_POINT('Ctrl Pts',(1.36071428571431,-0.141471038664139,
10.7369150444657));
#182343=CARTESIAN_POINT('Ctrl Pts',(3.84437524780497,-0.141471038664133,
10.6873056694657));
#182344=CARTESIAN_POINT('Ctrl Pts',(5.60058875626758,-1.89768454712673,
10.6376962944657));
#182345=CARTESIAN_POINT('Ctrl Pts',(7.35680226473019,-3.65389805558933,
10.5880869194657));
#182346=CARTESIAN_POINT('Ctrl Pts',(7.35680226473019,-6.13755901767999,
10.5384775444657));
#182347=CARTESIAN_POINT('Ctrl Pts',(7.3568022647302,-8.62121997977064,10.4888681694657));
#182348=CARTESIAN_POINT('Ctrl Pts',(5.6005887562676,-10.3774334882333,10.4392587944657));
#182349=CARTESIAN_POINT('Ctrl Pts',(3.844375247805,-12.1336469966959,10.3896494194657));
#182350=CARTESIAN_POINT('Ctrl Pts',(1.36071428571435,-12.1336469966959,
10.3400400444657));
#182351=CARTESIAN_POINT('Ctrl Pts',(-1.12294667637631,-12.1336469966959,
10.2904306694657));
#182352=CARTESIAN_POINT('Ctrl Pts',(-2.87916018483892,-10.3774334882333,
10.2408212944657));
#182353=CARTESIAN_POINT('Ctrl Pts',(-4.63537369330153,-8.62121997977068,
10.1912119194657));
#182354=CARTESIAN_POINT('Ctrl Pts',(-4.63537369330154,-6.13755901768002,
10.1416025444657));
#182355=CARTESIAN_POINT('Ctrl Pts',(-4.63537369330154,-3.65389805558936,
10.0919931694657));
#182356=CARTESIAN_POINT('Ctrl Pts',(-2.87916018483894,-1.89768454712676,
10.0423837944657));
#182357=CARTESIAN_POINT('Ctrl Pts',(-1.12294667637634,-0.141471038664144,
9.99277441946572));
#182358=CARTESIAN_POINT('Ctrl Pts',(1.36071428571431,-0.141471038664139,
9.94316504446571));
#182359=CARTESIAN_POINT('Ctrl Pts',(3.84437524780496,-0.141471038664133,
9.89355566946571));
#182360=CARTESIAN_POINT('Ctrl Pts',(5.60058875626757,-1.89768454712673,
9.8439462944657));
#182361=CARTESIAN_POINT('Ctrl Pts',(7.35680226473018,-3.65389805558933,
9.79433691946569));
#182362=CARTESIAN_POINT('Ctrl Pts',(7.35680226473019,-6.13755901767999,
9.74472754446569));
#182363=CARTESIAN_POINT('Ctrl Pts',(7.3568022647302,-8.62121997977064,9.69511816946569));
#182364=CARTESIAN_POINT('Ctrl Pts',(5.6005887562676,-10.3774334882333,9.6455087944657));
#182365=CARTESIAN_POINT('Ctrl Pts',(3.844375247805,-12.1336469966959,9.59589941946571));
#182366=CARTESIAN_POINT('Ctrl Pts',(1.36071428571434,-12.1336469966959,
9.54629004446571));
#182367=CARTESIAN_POINT('Ctrl Pts',(-1.12294667637631,-12.1336469966959,
9.49668066946572));
#182368=CARTESIAN_POINT('Ctrl Pts',(-2.87916018483892,-10.3774334882333,
9.44707129446573));
#182369=CARTESIAN_POINT('Ctrl Pts',(-4.63537369330153,-8.62121997977068,
9.39746191946573));
#182370=CARTESIAN_POINT('Ctrl Pts',(-4.63537369330154,-6.13755901768002,
9.34785254446573));
#182371=CARTESIAN_POINT('Ctrl Pts',(-4.63537369330154,-3.65389805558936,
9.29824316946573));
#182372=CARTESIAN_POINT('Ctrl Pts',(-2.87916018483894,-1.89768454712676,
9.24863379446573));
#182373=CARTESIAN_POINT('Ctrl Pts',(-1.12294667637634,-0.141471038664144,
9.19902441946572));
#182374=CARTESIAN_POINT('Ctrl Pts',(1.36071428571431,-0.141471038664139,
9.14941504446571));
#182375=CARTESIAN_POINT('Ctrl Pts',(3.84437524780496,-0.141471038664133,
9.0998056694657));
#182376=CARTESIAN_POINT('Ctrl Pts',(5.60058875626757,-1.89768454712673,
9.0501962944657));
#182377=CARTESIAN_POINT('Ctrl Pts',(7.35680226473018,-3.65389805558933,
9.00058691946569));
#182378=CARTESIAN_POINT('Ctrl Pts',(7.35680226473019,-6.13755901767999,
8.95097754446569));
#182379=CARTESIAN_POINT('Ctrl Pts',(7.3568022647302,-8.62121997977064,8.90136816946569));
#182380=CARTESIAN_POINT('Ctrl Pts',(5.60058875626759,-10.3774334882333,
8.8517587944657));
#182381=CARTESIAN_POINT('Ctrl Pts',(3.84437524780499,-12.1336469966959,
8.8021494194657));
#182382=CARTESIAN_POINT('Ctrl Pts',(1.36071428571434,-12.1336469966959,
8.75254004446571));
#182383=CARTESIAN_POINT('Ctrl Pts',(-1.12294667637632,-12.1336469966959,
8.70293066946572));
#182384=CARTESIAN_POINT('Ctrl Pts',(-2.87916018483892,-10.3774334882333,
8.65332129446573));
#182385=CARTESIAN_POINT('Ctrl Pts',(-4.63537369330153,-8.62121997977068,
8.60371191946573));
#182386=CARTESIAN_POINT('Ctrl Pts',(-4.63537369330154,-6.13755901768002,
8.55410254446574));
#182387=CARTESIAN_POINT('Ctrl Pts',(-4.63537369330155,-3.65389805558936,
8.50449316946573));
#182388=CARTESIAN_POINT('Ctrl Pts',(-2.87916018483895,-1.89768454712676,
8.45488379446573));
#182389=CARTESIAN_POINT('Ctrl Pts',(-1.12294667637635,-0.141471038664144,
8.40527441946572));
#182390=CARTESIAN_POINT('Ctrl Pts',(1.36071428571431,-0.141471038664139,
8.35566504446571));
#182391=CARTESIAN_POINT('Ctrl Pts',(3.84437524780496,-0.141471038664133,
8.3060556694657));
#182392=CARTESIAN_POINT('Ctrl Pts',(5.60058875626757,-1.89768454712673,
8.2564462944657));
#182393=CARTESIAN_POINT('Ctrl Pts',(7.35680226473018,-3.65389805558933,
8.20683691946569));
#182394=CARTESIAN_POINT('Ctrl Pts',(7.35680226473019,-6.13755901767999,
8.15722754446569));
#182395=CARTESIAN_POINT('Ctrl Pts',(7.35680226473019,-8.62121997977064,
8.10761816946569));
#182396=CARTESIAN_POINT('Ctrl Pts',(5.60058875626759,-10.3774334882333,
8.0580087944657));
#182397=CARTESIAN_POINT('Ctrl Pts',(3.84437524780499,-12.1336469966959,
8.00839941946571));
#182398=CARTESIAN_POINT('Ctrl Pts',(1.36071428571434,-12.1336469966959,
7.95879004446571));
#182399=CARTESIAN_POINT('Ctrl Pts',(-1.12294667637632,-12.1336469966959,
7.90918066946572));
#182400=CARTESIAN_POINT('Ctrl Pts',(-2.87916018483893,-10.3774334882333,
7.85957129446573));
#182401=CARTESIAN_POINT('Ctrl Pts',(-4.63537369330153,-8.62121997977068,
7.80996191946573));
#182402=CARTESIAN_POINT('Ctrl Pts',(-4.63537369330154,-6.13755901768002,
7.76035254446573));
#182403=CARTESIAN_POINT('Ctrl Pts',(-4.63537369330155,-3.65389805558936,
7.71074316946573));
#182404=CARTESIAN_POINT('Ctrl Pts',(-2.87916018483895,-1.89768454712676,
7.66113379446573));
#182405=CARTESIAN_POINT('Ctrl Pts',(-1.12294667637635,-0.141471038664144,
7.61152441946572));
#182406=CARTESIAN_POINT('Ctrl Pts',(1.3607142857143,-0.141471038664139,
7.56191504446571));
#182407=CARTESIAN_POINT('Ctrl Pts',(3.84437524780496,-0.141471038664133,
7.5123056694657));
#182408=CARTESIAN_POINT('Ctrl Pts',(5.60058875626757,-1.89768454712673,
7.4626962944657));
#182409=CARTESIAN_POINT('Ctrl Pts',(7.35680226473017,-3.65389805558933,
7.41308691946569));
#182410=CARTESIAN_POINT('Ctrl Pts',(7.35680226473018,-6.13755901767999,
7.36347754446569));
#182411=CARTESIAN_POINT('Ctrl Pts',(7.35680226473019,-8.62121997977064,
7.31386816946569));
#182412=CARTESIAN_POINT('Ctrl Pts',(5.60058875626759,-10.3774334882333,
7.2642587944657));
#182413=CARTESIAN_POINT('Ctrl Pts',(3.84437524780499,-12.1336469966959,
7.2146494194657));
#182414=CARTESIAN_POINT('Ctrl Pts',(1.36071428571433,-12.1336469966959,
7.16504004446571));
#182415=CARTESIAN_POINT('Ctrl Pts',(-1.12294667637632,-12.1336469966959,
7.11543066946572));
#182416=CARTESIAN_POINT('Ctrl Pts',(-2.87916018483893,-10.3774334882333,
7.06582129446573));
#182417=CARTESIAN_POINT('Ctrl Pts',(-4.63537369330154,-8.62121997977068,
7.01621191946573));
#182418=CARTESIAN_POINT('Ctrl Pts',(-4.63537369330155,-6.13755901768002,
6.96660254446573));
#182419=CARTESIAN_POINT('Ctrl Pts',(-4.63537369330155,-3.65389805558936,
6.91699316946573));
#182420=CARTESIAN_POINT('Ctrl Pts',(-2.87916018483895,-1.89768454712676,
6.86738379446573));
#182421=CARTESIAN_POINT('Ctrl Pts',(-1.12294667637635,-0.141471038664144,
6.81777441946572));
#182422=CARTESIAN_POINT('Ctrl Pts',(1.3607142857143,-0.141471038664139,
6.76816504446571));
#182423=CARTESIAN_POINT('Ctrl Pts',(3.84437524780495,-0.141471038664133,
6.7185556694657));
#182424=CARTESIAN_POINT('Ctrl Pts',(5.60058875626756,-1.89768454712673,
6.6689462944657));
#182425=CARTESIAN_POINT('Ctrl Pts',(7.35680226473017,-3.65389805558933,
6.61933691946569));
#182426=CARTESIAN_POINT('Ctrl Pts',(7.35680226473018,-6.13755901767999,
6.56972754446569));
#182427=CARTESIAN_POINT('Ctrl Pts',(7.35680226473019,-8.62121997977064,
6.52011816946569));
#182428=CARTESIAN_POINT('Ctrl Pts',(5.60058875626759,-10.3774334882333,
6.4705087944657));
#182429=CARTESIAN_POINT('Ctrl Pts',(3.84437524780499,-12.1336469966959,
6.4208994194657));
#182430=CARTESIAN_POINT('Ctrl Pts',(1.36071428571433,-12.1336469966959,
6.37129004446571));
#182431=CARTESIAN_POINT('Ctrl Pts',(-1.12294667637632,-12.1336469966959,
6.32168066946572));
#182432=CARTESIAN_POINT('Ctrl Pts',(-2.87916018483893,-10.3774334882333,
6.27207129446573));
#182433=CARTESIAN_POINT('Ctrl Pts',(-4.63537369330154,-8.62121997977068,
6.22246191946573));
#182434=CARTESIAN_POINT('Ctrl Pts',(-4.63537369330155,-6.13755901768002,
6.17285254446573));
#182435=CARTESIAN_POINT('Ctrl Pts',(-4.63537369330156,-3.65389805558936,
6.12324316946573));
#182436=CARTESIAN_POINT('Ctrl Pts',(-2.87916018483896,-1.89768454712676,
6.07363379446573));
#182437=CARTESIAN_POINT('Ctrl Pts',(-1.12294667637636,-0.141471038664144,
6.02402441946572));
#182438=CARTESIAN_POINT('Ctrl Pts',(1.3607142857143,-0.141471038664139,
5.97441504446571));
#182439=CARTESIAN_POINT('Ctrl Pts',(3.84437524780495,-0.141471038664133,
5.9248056694657));
#182440=CARTESIAN_POINT('Ctrl Pts',(5.60058875626756,-1.89768454712673,
5.8751962944657));
#182441=CARTESIAN_POINT('Ctrl Pts',(7.35680226473017,-3.65389805558933,
5.82558691946569));
#182442=CARTESIAN_POINT('Ctrl Pts',(7.35680226473018,-6.13755901767999,
5.77597754446569));
#182443=CARTESIAN_POINT('Ctrl Pts',(7.35680226473019,-8.62121997977064,
5.72636816946569));
#182444=CARTESIAN_POINT('Ctrl Pts',(5.60058875626758,-10.3774334882333,
5.6767587944657));
#182445=CARTESIAN_POINT('Ctrl Pts',(3.84437524780498,-12.1336469966959,
5.6271494194657));
#182446=CARTESIAN_POINT('Ctrl Pts',(1.36071428571433,-12.1336469966959,
5.57754004446571));
#182447=CARTESIAN_POINT('Ctrl Pts',(-1.01330275708077,-12.1336469966959,
5.53012072937801));
#182448=CARTESIAN_POINT('Ctrl Pts',(-2.74388770098424,-10.5085215641781,
5.48210784026761));
#182449=CARTESIAN_POINT('Ctrl Pts',(1.36071428571437,-11.5751282694896,
17.8062509819657));
#182450=CARTESIAN_POINT('Ctrl Pts',(-0.891600644728081,-11.5751282694896,
17.7566416069657));
#182451=CARTESIAN_POINT('Ctrl Pts',(-2.48422780541164,-9.98250110880602,
17.7070322319657));
#182452=CARTESIAN_POINT('Ctrl Pts',(-4.07685496609521,-8.38987394812247,
17.6574228569657));
#182453=CARTESIAN_POINT('Ctrl Pts',(-4.07685496609522,-6.13755901768002,
17.6078134819657));
#182454=CARTESIAN_POINT('Ctrl Pts',(-4.07685496609522,-3.88524408723757,
17.5582041069657));
#182455=CARTESIAN_POINT('Ctrl Pts',(-2.48422780541167,-2.29261692655401,
17.5085947319657));
#182456=CARTESIAN_POINT('Ctrl Pts',(-0.891600644728108,-0.699989765870437,
17.4589853569657));
#182457=CARTESIAN_POINT('Ctrl Pts',(1.36071428571434,-0.699989765870433,
17.4093759819657));
#182458=CARTESIAN_POINT('Ctrl Pts',(3.61302921615679,-0.699989765870427,
17.3597666069657));
#182459=CARTESIAN_POINT('Ctrl Pts',(5.20565637684035,-2.29261692655398,
17.3101572319657));
#182460=CARTESIAN_POINT('Ctrl Pts',(6.79828353752392,-3.88524408723754,
17.2605478569657));
#182461=CARTESIAN_POINT('Ctrl Pts',(6.79828353752392,-6.13755901767999,
17.2109384819657));
#182462=CARTESIAN_POINT('Ctrl Pts',(6.79828353752393,-8.38987394812244,
17.1613291069657));
#182463=CARTESIAN_POINT('Ctrl Pts',(5.20565637684037,-9.982501108806,17.1117197319657));
#182464=CARTESIAN_POINT('Ctrl Pts',(3.61302921615682,-11.5751282694896,
17.0621103569657));
#182465=CARTESIAN_POINT('Ctrl Pts',(1.36071428571437,-11.5751282694896,
17.0125009819657));
#182466=CARTESIAN_POINT('Ctrl Pts',(-0.891600644728083,-11.5751282694896,
16.9628916069657));
#182467=CARTESIAN_POINT('Ctrl Pts',(-2.48422780541165,-9.98250110880602,
16.9132822319657));
#182468=CARTESIAN_POINT('Ctrl Pts',(-4.07685496609521,-8.38987394812247,
16.8636728569657));
#182469=CARTESIAN_POINT('Ctrl Pts',(-4.07685496609522,-6.13755901768002,
16.8140634819657));
#182470=CARTESIAN_POINT('Ctrl Pts',(-4.07685496609523,-3.88524408723757,
16.7644541069657));
#182471=CARTESIAN_POINT('Ctrl Pts',(-2.48422780541167,-2.29261692655401,
16.7148447319657));
#182472=CARTESIAN_POINT('Ctrl Pts',(-0.891600644728111,-0.699989765870437,
16.6652353569657));
#182473=CARTESIAN_POINT('Ctrl Pts',(1.36071428571434,-0.699989765870433,
16.6156259819657));
#182474=CARTESIAN_POINT('Ctrl Pts',(3.61302921615678,-0.699989765870427,
16.5660166069657));
#182475=CARTESIAN_POINT('Ctrl Pts',(5.20565637684035,-2.29261692655398,
16.5164072319657));
#182476=CARTESIAN_POINT('Ctrl Pts',(6.79828353752391,-3.88524408723754,
16.4667978569657));
#182477=CARTESIAN_POINT('Ctrl Pts',(6.79828353752392,-6.13755901767999,
16.4171884819657));
#182478=CARTESIAN_POINT('Ctrl Pts',(6.79828353752393,-8.38987394812244,
16.3675791069657));
#182479=CARTESIAN_POINT('Ctrl Pts',(5.20565637684037,-9.982501108806,16.3179697319657));
#182480=CARTESIAN_POINT('Ctrl Pts',(3.61302921615681,-11.5751282694896,
16.2683603569657));
#182481=CARTESIAN_POINT('Ctrl Pts',(1.36071428571436,-11.5751282694896,
16.2187509819657));
#182482=CARTESIAN_POINT('Ctrl Pts',(-0.891600644728086,-11.5751282694896,
16.1691416069657));
#182483=CARTESIAN_POINT('Ctrl Pts',(-2.48422780541165,-9.98250110880602,
16.1195322319657));
#182484=CARTESIAN_POINT('Ctrl Pts',(-4.07685496609522,-8.38987394812247,
16.0699228569657));
#182485=CARTESIAN_POINT('Ctrl Pts',(-4.07685496609522,-6.13755901768002,
16.0203134819657));
#182486=CARTESIAN_POINT('Ctrl Pts',(-4.07685496609523,-3.88524408723757,
15.9707041069657));
#182487=CARTESIAN_POINT('Ctrl Pts',(-2.48422780541167,-2.29261692655401,
15.9210947319657));
#182488=CARTESIAN_POINT('Ctrl Pts',(-0.891600644728114,-0.699989765870437,
15.8714853569657));
#182489=CARTESIAN_POINT('Ctrl Pts',(1.36071428571433,-0.699989765870433,
15.8218759819657));
#182490=CARTESIAN_POINT('Ctrl Pts',(3.61302921615678,-0.699989765870427,
15.7722666069657));
#182491=CARTESIAN_POINT('Ctrl Pts',(5.20565637684035,-2.29261692655398,
15.7226572319657));
#182492=CARTESIAN_POINT('Ctrl Pts',(6.79828353752391,-3.88524408723754,
15.6730478569657));
#182493=CARTESIAN_POINT('Ctrl Pts',(6.79828353752392,-6.13755901767999,
15.6234384819657));
#182494=CARTESIAN_POINT('Ctrl Pts',(6.79828353752392,-8.38987394812244,
15.5738291069657));
#182495=CARTESIAN_POINT('Ctrl Pts',(5.20565637684037,-9.982501108806,15.5242197319657));
#182496=CARTESIAN_POINT('Ctrl Pts',(3.61302921615681,-11.5751282694896,
15.4746103569657));
#182497=CARTESIAN_POINT('Ctrl Pts',(1.36071428571436,-11.5751282694896,
15.4250009819657));
#182498=CARTESIAN_POINT('Ctrl Pts',(-0.891600644728089,-11.5751282694896,
15.3753916069657));
#182499=CARTESIAN_POINT('Ctrl Pts',(-2.48422780541165,-9.98250110880602,
15.3257822319657));
#182500=CARTESIAN_POINT('Ctrl Pts',(-4.07685496609522,-8.38987394812247,
15.2761728569657));
#182501=CARTESIAN_POINT('Ctrl Pts',(-4.07685496609522,-6.13755901768002,
15.2265634819657));
#182502=CARTESIAN_POINT('Ctrl Pts',(-4.07685496609523,-3.88524408723757,
15.1769541069657));
#182503=CARTESIAN_POINT('Ctrl Pts',(-2.48422780541167,-2.29261692655401,
15.1273447319657));
#182504=CARTESIAN_POINT('Ctrl Pts',(-0.891600644728117,-0.699989765870437,
15.0777353569657));
#182505=CARTESIAN_POINT('Ctrl Pts',(1.36071428571433,-0.699989765870433,
15.0281259819657));
#182506=CARTESIAN_POINT('Ctrl Pts',(3.61302921615678,-0.699989765870427,
14.9785166069657));
#182507=CARTESIAN_POINT('Ctrl Pts',(5.20565637684034,-2.29261692655398,
14.9289072319657));
#182508=CARTESIAN_POINT('Ctrl Pts',(6.79828353752391,-3.88524408723754,
14.8792978569657));
#182509=CARTESIAN_POINT('Ctrl Pts',(6.79828353752391,-6.13755901767999,
14.8296884819657));
#182510=CARTESIAN_POINT('Ctrl Pts',(6.79828353752392,-8.38987394812244,
14.7800791069657));
#182511=CARTESIAN_POINT('Ctrl Pts',(5.20565637684036,-9.982501108806,14.7304697319657));
#182512=CARTESIAN_POINT('Ctrl Pts',(3.61302921615681,-11.5751282694896,
14.6808603569657));
#182513=CARTESIAN_POINT('Ctrl Pts',(1.36071428571436,-11.5751282694896,
14.6312509819657));
#182514=CARTESIAN_POINT('Ctrl Pts',(-0.891600644728092,-11.5751282694896,
14.5816416069657));
#182515=CARTESIAN_POINT('Ctrl Pts',(-2.48422780541166,-9.98250110880602,
14.5320322319657));
#182516=CARTESIAN_POINT('Ctrl Pts',(-4.07685496609522,-8.38987394812247,
14.4824228569657));
#182517=CARTESIAN_POINT('Ctrl Pts',(-4.07685496609523,-6.13755901768002,
14.4328134819657));
#182518=CARTESIAN_POINT('Ctrl Pts',(-4.07685496609523,-3.88524408723757,
14.3832041069657));
#182519=CARTESIAN_POINT('Ctrl Pts',(-2.48422780541168,-2.29261692655401,
14.3335947319657));
#182520=CARTESIAN_POINT('Ctrl Pts',(-0.89160064472812,-0.699989765870437,
14.2839853569657));
#182521=CARTESIAN_POINT('Ctrl Pts',(1.36071428571433,-0.699989765870433,
14.2343759819657));
#182522=CARTESIAN_POINT('Ctrl Pts',(3.61302921615678,-0.699989765870427,
14.1847666069657));
#182523=CARTESIAN_POINT('Ctrl Pts',(5.20565637684034,-2.29261692655398,
14.1351572319657));
#182524=CARTESIAN_POINT('Ctrl Pts',(6.79828353752391,-3.88524408723754,
14.0855478569657));
#182525=CARTESIAN_POINT('Ctrl Pts',(6.79828353752391,-6.13755901767999,
14.0359384819657));
#182526=CARTESIAN_POINT('Ctrl Pts',(6.79828353752392,-8.38987394812244,
13.9863291069657));
#182527=CARTESIAN_POINT('Ctrl Pts',(5.20565637684036,-9.982501108806,13.9367197319657));
#182528=CARTESIAN_POINT('Ctrl Pts',(3.61302921615681,-11.5751282694896,
13.8871103569657));
#182529=CARTESIAN_POINT('Ctrl Pts',(1.36071428571436,-11.5751282694896,
13.8375009819657));
#182530=CARTESIAN_POINT('Ctrl Pts',(-0.891600644728095,-11.5751282694896,
13.7878916069657));
#182531=CARTESIAN_POINT('Ctrl Pts',(-2.48422780541166,-9.98250110880602,
13.7382822319657));
#182532=CARTESIAN_POINT('Ctrl Pts',(-4.07685496609522,-8.38987394812247,
13.6886728569657));
#182533=CARTESIAN_POINT('Ctrl Pts',(-4.07685496609523,-6.13755901768002,
13.6390634819657));
#182534=CARTESIAN_POINT('Ctrl Pts',(-4.07685496609524,-3.88524408723757,
13.5894541069657));
#182535=CARTESIAN_POINT('Ctrl Pts',(-2.48422780541168,-2.29261692655401,
13.5398447319657));
#182536=CARTESIAN_POINT('Ctrl Pts',(-0.891600644728122,-0.699989765870437,
13.4902353569657));
#182537=CARTESIAN_POINT('Ctrl Pts',(1.36071428571433,-0.699989765870433,
13.4406259819657));
#182538=CARTESIAN_POINT('Ctrl Pts',(3.61302921615677,-0.699989765870427,
13.3910166069657));
#182539=CARTESIAN_POINT('Ctrl Pts',(5.20565637684034,-2.29261692655398,
13.3414072319657));
#182540=CARTESIAN_POINT('Ctrl Pts',(6.7982835375239,-3.88524408723754,13.2917978569657));
#182541=CARTESIAN_POINT('Ctrl Pts',(6.79828353752391,-6.13755901767999,
13.2421884819657));
#182542=CARTESIAN_POINT('Ctrl Pts',(6.79828353752391,-8.38987394812244,
13.1925791069657));
#182543=CARTESIAN_POINT('Ctrl Pts',(5.20565637684036,-9.982501108806,13.1429697319657));
#182544=CARTESIAN_POINT('Ctrl Pts',(3.6130292161568,-11.5751282694896,13.0933603569657));
#182545=CARTESIAN_POINT('Ctrl Pts',(1.36071428571435,-11.5751282694896,
13.0437509819657));
#182546=CARTESIAN_POINT('Ctrl Pts',(-0.891600644728097,-11.5751282694896,
12.9941416069657));
#182547=CARTESIAN_POINT('Ctrl Pts',(-2.48422780541166,-9.98250110880602,
12.9445322319657));
#182548=CARTESIAN_POINT('Ctrl Pts',(-4.07685496609523,-8.38987394812247,
12.8949228569657));
#182549=CARTESIAN_POINT('Ctrl Pts',(-4.07685496609523,-6.13755901768002,
12.8453134819657));
#182550=CARTESIAN_POINT('Ctrl Pts',(-4.07685496609524,-3.88524408723757,
12.7957041069657));
#182551=CARTESIAN_POINT('Ctrl Pts',(-2.48422780541168,-2.29261692655401,
12.7460947319657));
#182552=CARTESIAN_POINT('Ctrl Pts',(-0.891600644728125,-0.699989765870437,
12.6964853569657));
#182553=CARTESIAN_POINT('Ctrl Pts',(1.36071428571432,-0.699989765870433,
12.6468759819657));
#182554=CARTESIAN_POINT('Ctrl Pts',(3.61302921615677,-0.699989765870427,
12.5972666069657));
#182555=CARTESIAN_POINT('Ctrl Pts',(5.20565637684033,-2.29261692655398,
12.5476572319657));
#182556=CARTESIAN_POINT('Ctrl Pts',(6.7982835375239,-3.88524408723754,12.4980478569657));
#182557=CARTESIAN_POINT('Ctrl Pts',(6.79828353752391,-6.13755901767999,
12.4484384819657));
#182558=CARTESIAN_POINT('Ctrl Pts',(6.79828353752391,-8.38987394812244,
12.3988291069657));
#182559=CARTESIAN_POINT('Ctrl Pts',(5.20565637684036,-9.982501108806,12.3492197319657));
#182560=CARTESIAN_POINT('Ctrl Pts',(3.6130292161568,-11.5751282694896,12.2996103569657));
#182561=CARTESIAN_POINT('Ctrl Pts',(1.36071428571435,-11.5751282694896,
12.2500009819657));
#182562=CARTESIAN_POINT('Ctrl Pts',(-0.8916006447281,-11.5751282694896,
12.2003916069657));
#182563=CARTESIAN_POINT('Ctrl Pts',(-2.48422780541166,-9.98250110880602,
12.1507822319657));
#182564=CARTESIAN_POINT('Ctrl Pts',(-4.07685496609523,-8.38987394812247,
12.1011728569657));
#182565=CARTESIAN_POINT('Ctrl Pts',(-4.07685496609524,-6.13755901768002,
12.0515634819657));
#182566=CARTESIAN_POINT('Ctrl Pts',(-4.07685496609524,-3.88524408723757,
12.0019541069657));
#182567=CARTESIAN_POINT('Ctrl Pts',(-2.48422780541168,-2.29261692655401,
11.9523447319657));
#182568=CARTESIAN_POINT('Ctrl Pts',(-0.891600644728128,-0.699989765870437,
11.9027353569657));
#182569=CARTESIAN_POINT('Ctrl Pts',(1.36071428571432,-0.699989765870433,
11.8531259819657));
#182570=CARTESIAN_POINT('Ctrl Pts',(3.61302921615677,-0.699989765870427,
11.8035166069657));
#182571=CARTESIAN_POINT('Ctrl Pts',(5.20565637684033,-2.29261692655398,
11.7539072319657));
#182572=CARTESIAN_POINT('Ctrl Pts',(6.7982835375239,-3.88524408723754,11.7042978569657));
#182573=CARTESIAN_POINT('Ctrl Pts',(6.79828353752391,-6.13755901767999,
11.6546884819657));
#182574=CARTESIAN_POINT('Ctrl Pts',(6.79828353752391,-8.38987394812244,
11.6050791069657));
#182575=CARTESIAN_POINT('Ctrl Pts',(5.20565637684035,-9.982501108806,11.5554697319657));
#182576=CARTESIAN_POINT('Ctrl Pts',(3.6130292161568,-11.5751282694896,11.5058603569657));
#182577=CARTESIAN_POINT('Ctrl Pts',(1.36071428571435,-11.5751282694896,
11.4562509819657));
#182578=CARTESIAN_POINT('Ctrl Pts',(-0.891600644728103,-11.5751282694896,
11.4066416069657));
#182579=CARTESIAN_POINT('Ctrl Pts',(-2.48422780541167,-9.98250110880602,
11.3570322319657));
#182580=CARTESIAN_POINT('Ctrl Pts',(-4.07685496609523,-8.38987394812247,
11.3074228569657));
#182581=CARTESIAN_POINT('Ctrl Pts',(-4.07685496609524,-6.13755901768002,
11.2578134819657));
#182582=CARTESIAN_POINT('Ctrl Pts',(-4.07685496609524,-3.88524408723757,
11.2082041069657));
#182583=CARTESIAN_POINT('Ctrl Pts',(-2.48422780541169,-2.29261692655401,
11.1585947319657));
#182584=CARTESIAN_POINT('Ctrl Pts',(-0.89160064472813,-0.699989765870437,
11.1089853569657));
#182585=CARTESIAN_POINT('Ctrl Pts',(1.36071428571432,-0.699989765870433,
11.0593759819657));
#182586=CARTESIAN_POINT('Ctrl Pts',(3.61302921615676,-0.699989765870427,
11.0097666069657));
#182587=CARTESIAN_POINT('Ctrl Pts',(5.20565637684033,-2.29261692655398,
10.9601572319657));
#182588=CARTESIAN_POINT('Ctrl Pts',(6.79828353752389,-3.88524408723754,
10.9105478569657));
#182589=CARTESIAN_POINT('Ctrl Pts',(6.7982835375239,-6.13755901767999,10.8609384819657));
#182590=CARTESIAN_POINT('Ctrl Pts',(6.79828353752391,-8.38987394812244,
10.8113291069657));
#182591=CARTESIAN_POINT('Ctrl Pts',(5.20565637684035,-9.982501108806,10.7617197319657));
#182592=CARTESIAN_POINT('Ctrl Pts',(3.61302921615679,-11.5751282694896,
10.7121103569657));
#182593=CARTESIAN_POINT('Ctrl Pts',(1.36071428571434,-11.5751282694896,
10.6625009819657));
#182594=CARTESIAN_POINT('Ctrl Pts',(-0.891600644728105,-11.5751282694896,
10.6128916069657));
#182595=CARTESIAN_POINT('Ctrl Pts',(-2.48422780541167,-9.98250110880602,
10.5632822319657));
#182596=CARTESIAN_POINT('Ctrl Pts',(-4.07685496609523,-8.38987394812247,
10.5136728569657));
#182597=CARTESIAN_POINT('Ctrl Pts',(-4.07685496609524,-6.13755901768002,
10.4640634819657));
#182598=CARTESIAN_POINT('Ctrl Pts',(-4.07685496609525,-3.88524408723757,
10.4144541069657));
#182599=CARTESIAN_POINT('Ctrl Pts',(-2.48422780541169,-2.29261692655401,
10.3648447319657));
#182600=CARTESIAN_POINT('Ctrl Pts',(-0.891600644728133,-0.699989765870437,
10.3152353569657));
#182601=CARTESIAN_POINT('Ctrl Pts',(1.36071428571431,-0.699989765870433,
10.2656259819657));
#182602=CARTESIAN_POINT('Ctrl Pts',(3.61302921615676,-0.699989765870427,
10.2160166069657));
#182603=CARTESIAN_POINT('Ctrl Pts',(5.20565637684033,-2.29261692655398,
10.1664072319657));
#182604=CARTESIAN_POINT('Ctrl Pts',(6.79828353752389,-3.88524408723754,
10.1167978569657));
#182605=CARTESIAN_POINT('Ctrl Pts',(6.7982835375239,-6.13755901767999,10.0671884819657));
#182606=CARTESIAN_POINT('Ctrl Pts',(6.7982835375239,-8.38987394812244,10.0175791069657));
#182607=CARTESIAN_POINT('Ctrl Pts',(5.20565637684035,-9.982501108806,9.9679697319657));
#182608=CARTESIAN_POINT('Ctrl Pts',(3.61302921615679,-11.5751282694896,
9.91836035696571));
#182609=CARTESIAN_POINT('Ctrl Pts',(1.36071428571434,-11.5751282694896,
9.86875098196571));
#182610=CARTESIAN_POINT('Ctrl Pts',(-0.891600644728108,-11.5751282694896,
9.81914160696572));
#182611=CARTESIAN_POINT('Ctrl Pts',(-2.48422780541167,-9.98250110880602,
9.76953223196573));
#182612=CARTESIAN_POINT('Ctrl Pts',(-4.07685496609524,-8.38987394812247,
9.71992285696573));
#182613=CARTESIAN_POINT('Ctrl Pts',(-4.07685496609524,-6.13755901768002,
9.67031348196573));
#182614=CARTESIAN_POINT('Ctrl Pts',(-4.07685496609525,-3.88524408723757,
9.62070410696574));
#182615=CARTESIAN_POINT('Ctrl Pts',(-2.48422780541169,-2.29261692655401,
9.57109473196573));
#182616=CARTESIAN_POINT('Ctrl Pts',(-0.891600644728136,-0.699989765870437,
9.52148535696572));
#182617=CARTESIAN_POINT('Ctrl Pts',(1.36071428571431,-0.699989765870433,
9.47187598196571));
#182618=CARTESIAN_POINT('Ctrl Pts',(3.61302921615676,-0.699989765870427,
9.42226660696571));
#182619=CARTESIAN_POINT('Ctrl Pts',(5.20565637684032,-2.29261692655398,
9.3726572319657));
#182620=CARTESIAN_POINT('Ctrl Pts',(6.79828353752389,-3.88524408723754,
9.3230478569657));
#182621=CARTESIAN_POINT('Ctrl Pts',(6.7982835375239,-6.13755901767999,9.2734384819657));
#182622=CARTESIAN_POINT('Ctrl Pts',(6.7982835375239,-8.38987394812244,9.2238291069657));
#182623=CARTESIAN_POINT('Ctrl Pts',(5.20565637684034,-9.982501108806,9.1742197319657));
#182624=CARTESIAN_POINT('Ctrl Pts',(3.61302921615679,-11.5751282694896,
9.12461035696571));
#182625=CARTESIAN_POINT('Ctrl Pts',(1.36071428571434,-11.5751282694896,
9.07500098196571));
#182626=CARTESIAN_POINT('Ctrl Pts',(-0.891600644728111,-11.5751282694896,
9.02539160696572));
#182627=CARTESIAN_POINT('Ctrl Pts',(-2.48422780541167,-9.98250110880602,
8.97578223196573));
#182628=CARTESIAN_POINT('Ctrl Pts',(-4.07685496609524,-8.38987394812247,
8.92617285696573));
#182629=CARTESIAN_POINT('Ctrl Pts',(-4.07685496609525,-6.13755901768002,
8.87656348196573));
#182630=CARTESIAN_POINT('Ctrl Pts',(-4.07685496609525,-3.88524408723757,
8.82695410696573));
#182631=CARTESIAN_POINT('Ctrl Pts',(-2.4842278054117,-2.29261692655401,
8.77734473196573));
#182632=CARTESIAN_POINT('Ctrl Pts',(-0.891600644728139,-0.699989765870437,
8.72773535696572));
#182633=CARTESIAN_POINT('Ctrl Pts',(1.36071428571431,-0.699989765870433,
8.67812598196571));
#182634=CARTESIAN_POINT('Ctrl Pts',(3.61302921615676,-0.699989765870427,
8.6285166069657));
#182635=CARTESIAN_POINT('Ctrl Pts',(5.20565637684032,-2.29261692655398,
8.5789072319657));
#182636=CARTESIAN_POINT('Ctrl Pts',(6.79828353752389,-3.88524408723754,
8.52929785696569));
#182637=CARTESIAN_POINT('Ctrl Pts',(6.79828353752389,-6.13755901767999,
8.47968848196569));
#182638=CARTESIAN_POINT('Ctrl Pts',(6.7982835375239,-8.38987394812244,8.4300791069657));
#182639=CARTESIAN_POINT('Ctrl Pts',(5.20565637684034,-9.982501108806,8.3804697319657));
#182640=CARTESIAN_POINT('Ctrl Pts',(3.61302921615679,-11.5751282694896,
8.33086035696571));
#182641=CARTESIAN_POINT('Ctrl Pts',(1.36071428571434,-11.5751282694896,
8.28125098196572));
#182642=CARTESIAN_POINT('Ctrl Pts',(-0.891600644728114,-11.5751282694896,
8.23164160696572));
#182643=CARTESIAN_POINT('Ctrl Pts',(-2.48422780541168,-9.98250110880602,
8.18203223196573));
#182644=CARTESIAN_POINT('Ctrl Pts',(-4.07685496609524,-8.38987394812247,
8.13242285696573));
#182645=CARTESIAN_POINT('Ctrl Pts',(-4.07685496609525,-6.13755901768002,
8.08281348196573));
#182646=CARTESIAN_POINT('Ctrl Pts',(-4.07685496609526,-3.88524408723757,
8.03320410696573));
#182647=CARTESIAN_POINT('Ctrl Pts',(-2.4842278054117,-2.29261692655401,
7.98359473196573));
#182648=CARTESIAN_POINT('Ctrl Pts',(-0.891600644728142,-0.699989765870437,
7.93398535696572));
#182649=CARTESIAN_POINT('Ctrl Pts',(1.36071428571431,-0.699989765870433,
7.88437598196571));
#182650=CARTESIAN_POINT('Ctrl Pts',(3.61302921615675,-0.699989765870427,
7.83476660696571));
#182651=CARTESIAN_POINT('Ctrl Pts',(5.20565637684032,-2.29261692655398,
7.7851572319657));
#182652=CARTESIAN_POINT('Ctrl Pts',(6.79828353752388,-3.88524408723754,
7.7355478569657));
#182653=CARTESIAN_POINT('Ctrl Pts',(6.79828353752389,-6.13755901767999,
7.68593848196569));
#182654=CARTESIAN_POINT('Ctrl Pts',(6.7982835375239,-8.38987394812244,7.63632910696569));
#182655=CARTESIAN_POINT('Ctrl Pts',(5.20565637684034,-9.982501108806,7.5867197319657));
#182656=CARTESIAN_POINT('Ctrl Pts',(3.61302921615678,-11.5751282694896,
7.53711035696571));
#182657=CARTESIAN_POINT('Ctrl Pts',(1.36071428571433,-11.5751282694896,
7.48750098196571));
#182658=CARTESIAN_POINT('Ctrl Pts',(-0.891600644728117,-11.5751282694896,
7.43789160696572));
#182659=CARTESIAN_POINT('Ctrl Pts',(-2.48422780541168,-9.98250110880602,
7.38828223196573));
#182660=CARTESIAN_POINT('Ctrl Pts',(-4.07685496609524,-8.38987394812247,
7.33867285696573));
#182661=CARTESIAN_POINT('Ctrl Pts',(-4.07685496609525,-6.13755901768002,
7.28906348196573));
#182662=CARTESIAN_POINT('Ctrl Pts',(-4.07685496609526,-3.88524408723757,
7.23945410696573));
#182663=CARTESIAN_POINT('Ctrl Pts',(-2.4842278054117,-2.29261692655401,
7.18984473196573));
#182664=CARTESIAN_POINT('Ctrl Pts',(-0.891600644728144,-0.699989765870437,
7.14023535696572));
#182665=CARTESIAN_POINT('Ctrl Pts',(1.3607142857143,-0.699989765870433,
7.09062598196571));
#182666=CARTESIAN_POINT('Ctrl Pts',(3.61302921615675,-0.699989765870427,
7.04101660696571));
#182667=CARTESIAN_POINT('Ctrl Pts',(5.20565637684031,-2.29261692655398,
6.9914072319657));
#182668=CARTESIAN_POINT('Ctrl Pts',(6.79828353752388,-3.88524408723754,
6.94179785696569));
#182669=CARTESIAN_POINT('Ctrl Pts',(6.79828353752389,-6.13755901767999,
6.89218848196569));
#182670=CARTESIAN_POINT('Ctrl Pts',(6.79828353752389,-8.38987394812244,
6.84257910696569));
#182671=CARTESIAN_POINT('Ctrl Pts',(5.20565637684034,-9.982501108806,6.7929697319657));
#182672=CARTESIAN_POINT('Ctrl Pts',(3.61302921615678,-11.5751282694896,
6.74336035696571));
#182673=CARTESIAN_POINT('Ctrl Pts',(1.36071428571433,-11.5751282694896,
6.69375098196571));
#182674=CARTESIAN_POINT('Ctrl Pts',(-0.89160064472812,-11.5751282694896,
6.64414160696572));
#182675=CARTESIAN_POINT('Ctrl Pts',(-2.48422780541168,-9.98250110880602,
6.59453223196573));
#182676=CARTESIAN_POINT('Ctrl Pts',(-4.07685496609525,-8.38987394812247,
6.54492285696573));
#182677=CARTESIAN_POINT('Ctrl Pts',(-4.07685496609525,-6.13755901768002,
6.49531348196573));
#182678=CARTESIAN_POINT('Ctrl Pts',(-4.07685496609526,-3.88524408723757,
6.44570410696573));
#182679=CARTESIAN_POINT('Ctrl Pts',(-2.4842278054117,-2.29261692655401,
6.39609473196573));
#182680=CARTESIAN_POINT('Ctrl Pts',(-0.891600644728147,-0.699989765870437,
6.34648535696572));
#182681=CARTESIAN_POINT('Ctrl Pts',(1.3607142857143,-0.699989765870433,
6.29687598196571));
#182682=CARTESIAN_POINT('Ctrl Pts',(3.61302921615675,-0.699989765870427,
6.2472666069657));
#182683=CARTESIAN_POINT('Ctrl Pts',(5.20565637684031,-2.29261692655398,
6.1976572319657));
#182684=CARTESIAN_POINT('Ctrl Pts',(6.79828353752388,-3.88524408723754,
6.14804785696569));
#182685=CARTESIAN_POINT('Ctrl Pts',(6.79828353752388,-6.13755901767999,
6.09843848196569));
#182686=CARTESIAN_POINT('Ctrl Pts',(6.79828353752389,-8.38987394812244,
6.0488291069657));
#182687=CARTESIAN_POINT('Ctrl Pts',(5.20565637684033,-9.982501108806,5.9992197319657));
#182688=CARTESIAN_POINT('Ctrl Pts',(3.61302921615678,-11.5751282694896,
5.9496103569657));
#182689=CARTESIAN_POINT('Ctrl Pts',(1.36071428571433,-11.5751282694896,
5.90000098196571));
#182690=CARTESIAN_POINT('Ctrl Pts',(-0.792169748067518,-11.5751282694896,
5.85258166687801));
#182691=CARTESIAN_POINT('Ctrl Pts',(-2.36155557288302,-10.1013786992501,
5.80456877776761));
#182692=CARTESIAN_POINT('Ctrl Pts',(2.32591428571427,-0.786339686702717,
8.65607872654421));
#182693=CARTESIAN_POINT('Ctrl Pts',(2.32591428571427,-0.736608476556573,
8.62802800175581));
#182694=CARTESIAN_POINT('Ctrl Pts',(2.3259142857143,-0.686884992853215,
8.5999635749927));
#182695=CARTESIAN_POINT('Ctrl Pts',(2.3259142857143,-0.637168644611795,
8.5718865177877));
#182696=CARTESIAN_POINT('Ctrl Pts',(2.3259142857143,-0.587452296636246,
8.54380946073286));
#182697=CARTESIAN_POINT('Ctrl Pts',(2.3259142857146,-0.537743081404177,
8.51571977045827));
#182698=CARTESIAN_POINT('Ctrl Pts',(2.3259142857146,-0.488040466409083,
8.48761841014358));
#182699=CARTESIAN_POINT('Ctrl Pts',(2.3259142857146,-0.413079402383476,
8.44523617592985));
#182700=CARTESIAN_POINT('Ctrl Pts',(2.32591428571431,-0.338133333565076,
8.4028274111759));
#182701=CARTESIAN_POINT('Ctrl Pts',(2.3259142857143,-0.263200650536821,
8.36039501893854));
#182702=CARTESIAN_POINT('Ctrl Pts',(0.395514285714296,-0.263200650536827,
7.60679444499281));
#182703=CARTESIAN_POINT('Ctrl Pts',(0.395514285714282,-0.312737737217461,
7.63518657863601));
#182704=CARTESIAN_POINT('Ctrl Pts',(0.395514285714275,-0.362277026585004,
7.6635748695488));
#182705=CARTESIAN_POINT('Ctrl Pts',(0.395514285714276,-0.461360350763037,
7.720343168053));
#182706=CARTESIAN_POINT('Ctrl Pts',(0.395514285714302,-0.510904385770621,
7.74872317611227));
#182707=CARTESIAN_POINT('Ctrl Pts',(0.395514285714302,-0.560450981668819,
7.77709871219335));
#182708=CARTESIAN_POINT('Ctrl Pts',(0.395514285714302,-0.635741057557901,
7.82021764349849));
#182709=CARTESIAN_POINT('Ctrl Pts',(0.395514285714106,-0.711037042002775,
7.86332625993557));
#182710=CARTESIAN_POINT('Ctrl Pts',(0.395514285714286,-0.786339686702733,
7.90642323738721));
#182711=CARTESIAN_POINT('Ctrl Pts',(1.36071428571437,-12.1336469966959,
17.4837900444657));
#182712=CARTESIAN_POINT('Ctrl Pts',(-1.12294667637629,-12.1336469966959,
17.4341806694657));
#182713=CARTESIAN_POINT('Ctrl Pts',(-2.87916018483889,-10.3774334882333,
17.3845712944657));
#182714=CARTESIAN_POINT('Ctrl Pts',(-4.6353736933015,-8.62121997977068,
17.3349619194657));
#182715=CARTESIAN_POINT('Ctrl Pts',(-4.63537369330151,-6.13755901768002,
17.2853525444657));
#182716=CARTESIAN_POINT('Ctrl Pts',(-4.63537369330152,-3.65389805558936,
17.2357431694657));
#182717=CARTESIAN_POINT('Ctrl Pts',(-2.87916018483892,-1.89768454712676,
17.1861337944657));
#182718=CARTESIAN_POINT('Ctrl Pts',(-1.12294667637632,-0.141471038664144,
17.1365244194657));
#182719=CARTESIAN_POINT('Ctrl Pts',(1.36071428571434,-0.141471038664139,
17.0869150444657));
#182720=CARTESIAN_POINT('Ctrl Pts',(3.84437524780499,-0.141471038664133,
17.0373056694657));
#182721=CARTESIAN_POINT('Ctrl Pts',(5.6005887562676,-1.89768454712673,16.9876962944657));
#182722=CARTESIAN_POINT('Ctrl Pts',(7.35680226473021,-3.65389805558933,
16.9380869194657));
#182723=CARTESIAN_POINT('Ctrl Pts',(7.35680226473022,-6.13755901767999,
16.8884775444657));
#182724=CARTESIAN_POINT('Ctrl Pts',(7.35680226473022,-8.62121997977064,
16.8388681694657));
#182725=CARTESIAN_POINT('Ctrl Pts',(5.60058875626762,-10.3774334882333,
16.7892587944657));
#182726=CARTESIAN_POINT('Ctrl Pts',(3.84437524780502,-12.1336469966959,
16.7396494194657));
#182727=CARTESIAN_POINT('Ctrl Pts',(1.36071428571437,-12.1336469966959,
16.6900400444657));
#182728=CARTESIAN_POINT('Ctrl Pts',(-1.12294667637629,-12.1336469966959,
16.6404306694657));
#182729=CARTESIAN_POINT('Ctrl Pts',(-2.8791601848389,-10.3774334882333,
16.5908212944657));
#182730=CARTESIAN_POINT('Ctrl Pts',(-4.6353736933015,-8.62121997977068,
16.5412119194657));
#182731=CARTESIAN_POINT('Ctrl Pts',(-4.63537369330151,-6.13755901768002,
16.4916025444657));
#182732=CARTESIAN_POINT('Ctrl Pts',(-4.63537369330152,-3.65389805558936,
16.4419931694657));
#182733=CARTESIAN_POINT('Ctrl Pts',(-2.87916018483892,-1.89768454712676,
16.3923837944657));
#182734=CARTESIAN_POINT('Ctrl Pts',(-1.12294667637632,-0.141471038664144,
16.3427744194657));
#182735=CARTESIAN_POINT('Ctrl Pts',(1.36071428571433,-0.141471038664139,
16.2931650444657));
#182736=CARTESIAN_POINT('Ctrl Pts',(3.84437524780499,-0.141471038664133,
16.2435556694657));
#182737=CARTESIAN_POINT('Ctrl Pts',(5.6005887562676,-1.89768454712673,16.1939462944657));
#182738=CARTESIAN_POINT('Ctrl Pts',(7.35680226473021,-3.65389805558933,
16.1443369194657));
#182739=CARTESIAN_POINT('Ctrl Pts',(7.35680226473021,-6.13755901767999,
16.0947275444657));
#182740=CARTESIAN_POINT('Ctrl Pts',(7.35680226473022,-8.62121997977064,
16.0451181694657));
#182741=CARTESIAN_POINT('Ctrl Pts',(5.60058875626762,-10.3774334882333,
15.9955087944657));
#182742=CARTESIAN_POINT('Ctrl Pts',(3.84437524780502,-12.1336469966959,
15.9458994194657));
#182743=CARTESIAN_POINT('Ctrl Pts',(1.36071428571436,-12.1336469966959,
15.8962900444657));
#182744=CARTESIAN_POINT('Ctrl Pts',(-1.12294667637629,-12.1336469966959,
15.8466806694657));
#182745=CARTESIAN_POINT('Ctrl Pts',(-2.8791601848389,-10.3774334882333,
15.7970712944657));
#182746=CARTESIAN_POINT('Ctrl Pts',(-4.63537369330151,-8.62121997977068,
15.7474619194657));
#182747=CARTESIAN_POINT('Ctrl Pts',(-4.63537369330152,-6.13755901768002,
15.6978525444657));
#182748=CARTESIAN_POINT('Ctrl Pts',(-4.63537369330152,-3.65389805558936,
15.6482431694657));
#182749=CARTESIAN_POINT('Ctrl Pts',(-2.87916018483892,-1.89768454712676,
15.5986337944657));
#182750=CARTESIAN_POINT('Ctrl Pts',(-1.12294667637632,-0.141471038664144,
15.5490244194657));
#182751=CARTESIAN_POINT('Ctrl Pts',(1.36071428571433,-0.141471038664139,
15.4994150444657));
#182752=CARTESIAN_POINT('Ctrl Pts',(3.84437524780498,-0.141471038664133,
15.4498056694657));
#182753=CARTESIAN_POINT('Ctrl Pts',(5.60058875626759,-1.89768454712673,
15.4001962944657));
#182754=CARTESIAN_POINT('Ctrl Pts',(7.3568022647302,-3.65389805558933,15.3505869194657));
#182755=CARTESIAN_POINT('Ctrl Pts',(7.35680226473021,-6.13755901767999,
15.3009775444657));
#182756=CARTESIAN_POINT('Ctrl Pts',(7.35680226473022,-8.62121997977064,
15.2513681694657));
#182757=CARTESIAN_POINT('Ctrl Pts',(5.60058875626762,-10.3774334882333,
15.2017587944657));
#182758=CARTESIAN_POINT('Ctrl Pts',(3.84437524780502,-12.1336469966959,
15.1521494194657));
#182759=CARTESIAN_POINT('Ctrl Pts',(1.36071428571436,-12.1336469966959,
15.1025400444657));
#182760=CARTESIAN_POINT('Ctrl Pts',(-1.12294667637629,-12.1336469966959,
15.0529306694657));
#182761=CARTESIAN_POINT('Ctrl Pts',(-2.8791601848389,-10.3774334882333,
15.0033212944657));
#182762=CARTESIAN_POINT('Ctrl Pts',(-4.63537369330151,-8.62121997977068,
14.9537119194657));
#182763=CARTESIAN_POINT('Ctrl Pts',(-4.63537369330152,-6.13755901768002,
14.9041025444657));
#182764=CARTESIAN_POINT('Ctrl Pts',(-4.63537369330153,-3.65389805558936,
14.8544931694657));
#182765=CARTESIAN_POINT('Ctrl Pts',(-2.87916018483893,-1.89768454712676,
14.8048837944657));
#182766=CARTESIAN_POINT('Ctrl Pts',(-1.12294667637632,-0.141471038664144,
14.7552744194657));
#182767=CARTESIAN_POINT('Ctrl Pts',(1.36071428571433,-0.141471038664139,
14.7056650444657));
#182768=CARTESIAN_POINT('Ctrl Pts',(3.84437524780498,-0.141471038664133,
14.6560556694657));
#182769=CARTESIAN_POINT('Ctrl Pts',(5.60058875626759,-1.89768454712673,
14.6064462944657));
#182770=CARTESIAN_POINT('Ctrl Pts',(7.3568022647302,-3.65389805558933,14.5568369194657));
#182771=CARTESIAN_POINT('Ctrl Pts',(7.35680226473021,-6.13755901767999,
14.5072275444657));
#182772=CARTESIAN_POINT('Ctrl Pts',(7.35680226473021,-8.62121997977064,
14.4576181694657));
#182773=CARTESIAN_POINT('Ctrl Pts',(5.60058875626761,-10.3774334882333,
14.4080087944657));
#182774=CARTESIAN_POINT('Ctrl Pts',(3.84437524780501,-12.1336469966959,
14.3583994194657));
#182775=CARTESIAN_POINT('Ctrl Pts',(1.36071428571436,-12.1336469966959,
14.3087900444657));
#182776=CARTESIAN_POINT('Ctrl Pts',(-1.1229466763763,-12.1336469966959,
14.2591806694657));
#182777=CARTESIAN_POINT('Ctrl Pts',(-2.8791601848389,-10.3774334882333,
14.2095712944657));
#182778=CARTESIAN_POINT('Ctrl Pts',(-4.63537369330151,-8.62121997977068,
14.1599619194657));
#182779=CARTESIAN_POINT('Ctrl Pts',(-4.63537369330152,-6.13755901768002,
14.1103525444657));
#182780=CARTESIAN_POINT('Ctrl Pts',(-4.63537369330153,-3.65389805558936,
14.0607431694657));
#182781=CARTESIAN_POINT('Ctrl Pts',(-2.87916018483893,-1.89768454712676,
14.0111337944657));
#182782=CARTESIAN_POINT('Ctrl Pts',(-1.12294667637633,-0.141471038664144,
13.9615244194657));
#182783=CARTESIAN_POINT('Ctrl Pts',(1.36071428571432,-0.141471038664139,
13.9119150444657));
#182784=CARTESIAN_POINT('Ctrl Pts',(3.84437524780498,-0.141471038664133,
13.8623056694657));
#182785=CARTESIAN_POINT('Ctrl Pts',(5.60058875626759,-1.89768454712673,
13.8126962944657));
#182786=CARTESIAN_POINT('Ctrl Pts',(7.3568022647302,-3.65389805558933,13.7630869194657));
#182787=CARTESIAN_POINT('Ctrl Pts',(7.35680226473021,-6.13755901767999,
13.7134775444657));
#182788=CARTESIAN_POINT('Ctrl Pts',(7.35680226473021,-8.62121997977064,
13.6638681694657));
#182789=CARTESIAN_POINT('Ctrl Pts',(5.60058875626761,-10.3774334882333,
13.6142587944657));
#182790=CARTESIAN_POINT('Ctrl Pts',(3.84437524780501,-12.1336469966959,
13.5646494194657));
#182791=CARTESIAN_POINT('Ctrl Pts',(1.36071428571436,-12.1336469966959,
13.5150400444657));
#182792=CARTESIAN_POINT('Ctrl Pts',(-1.1229466763763,-12.1336469966959,
13.4654306694657));
#182793=CARTESIAN_POINT('Ctrl Pts',(-2.87916018483891,-10.3774334882333,
13.4158212944657));
#182794=CARTESIAN_POINT('Ctrl Pts',(-4.63537369330152,-8.62121997977068,
13.3662119194657));
#182795=CARTESIAN_POINT('Ctrl Pts',(-4.63537369330153,-6.13755901768002,
13.3166025444657));
#182796=CARTESIAN_POINT('Ctrl Pts',(-4.63537369330153,-3.65389805558936,
13.2669931694657));
#182797=CARTESIAN_POINT('Ctrl Pts',(-2.87916018483893,-1.89768454712676,
13.2173837944657));
#182798=CARTESIAN_POINT('Ctrl Pts',(-1.12294667637633,-0.141471038664144,
13.1677744194657));
#182799=CARTESIAN_POINT('Ctrl Pts',(1.36071428571432,-0.141471038664139,
13.1181650444657));
#182800=CARTESIAN_POINT('Ctrl Pts',(3.84437524780497,-0.141471038664133,
13.0685556694657));
#182801=CARTESIAN_POINT('Ctrl Pts',(5.60058875626759,-1.89768454712673,
13.0189462944657));
#182802=CARTESIAN_POINT('Ctrl Pts',(7.3568022647302,-3.65389805558933,12.9693369194657));
#182803=CARTESIAN_POINT('Ctrl Pts',(7.3568022647302,-6.13755901767999,12.9197275444657));
#182804=CARTESIAN_POINT('Ctrl Pts',(7.35680226473021,-8.62121997977064,
12.8701181694657));
#182805=CARTESIAN_POINT('Ctrl Pts',(5.60058875626761,-10.3774334882333,
12.8205087944657));
#182806=CARTESIAN_POINT('Ctrl Pts',(3.84437524780501,-12.1336469966959,
12.7708994194657));
#182807=CARTESIAN_POINT('Ctrl Pts',(1.36071428571435,-12.1336469966959,
12.7212900444657));
#182808=CARTESIAN_POINT('Ctrl Pts',(-1.1229466763763,-12.1336469966959,
12.6716806694657));
#182809=CARTESIAN_POINT('Ctrl Pts',(-2.87916018483891,-10.3774334882333,
12.6220712944657));
#182810=CARTESIAN_POINT('Ctrl Pts',(-4.63537369330152,-8.62121997977068,
12.5724619194657));
#182811=CARTESIAN_POINT('Ctrl Pts',(-4.63537369330153,-6.13755901768002,
12.5228525444657));
#182812=CARTESIAN_POINT('Ctrl Pts',(-4.63537369330153,-3.65389805558936,
12.4732431694657));
#182813=CARTESIAN_POINT('Ctrl Pts',(-2.87916018483893,-1.89768454712676,
12.4236337944657));
#182814=CARTESIAN_POINT('Ctrl Pts',(-1.12294667637633,-0.141471038664144,
12.3740244194657));
#182815=CARTESIAN_POINT('Ctrl Pts',(1.36071428571432,-0.141471038664139,
12.3244150444657));
#182816=CARTESIAN_POINT('Ctrl Pts',(3.84437524780497,-0.141471038664133,
12.2748056694657));
#182817=CARTESIAN_POINT('Ctrl Pts',(5.60058875626758,-1.89768454712673,
12.2251962944657));
#182818=CARTESIAN_POINT('Ctrl Pts',(7.35680226473019,-3.65389805558933,
12.1755869194657));
#182819=CARTESIAN_POINT('Ctrl Pts',(7.3568022647302,-6.13755901767999,12.1259775444657));
#182820=CARTESIAN_POINT('Ctrl Pts',(7.35680226473021,-8.62121997977064,
12.0763681694657));
#182821=CARTESIAN_POINT('Ctrl Pts',(5.60058875626761,-10.3774334882333,
12.0267587944657));
#182822=CARTESIAN_POINT('Ctrl Pts',(3.844375247805,-12.1336469966959,11.9771494194657));
#182823=CARTESIAN_POINT('Ctrl Pts',(1.36071428571435,-12.1336469966959,
11.9275400444657));
#182824=CARTESIAN_POINT('Ctrl Pts',(-1.12294667637631,-12.1336469966959,
11.8779306694657));
#182825=CARTESIAN_POINT('Ctrl Pts',(-2.87916018483891,-10.3774334882333,
11.8283212944657));
#182826=CARTESIAN_POINT('Ctrl Pts',(-4.63537369330152,-8.62121997977068,
11.7787119194657));
#182827=CARTESIAN_POINT('Ctrl Pts',(-4.63537369330153,-6.13755901768002,
11.7291025444657));
#182828=CARTESIAN_POINT('Ctrl Pts',(-4.63537369330154,-3.65389805558936,
11.6794931694657));
#182829=CARTESIAN_POINT('Ctrl Pts',(-2.87916018483894,-1.89768454712676,
11.6298837944657));
#182830=CARTESIAN_POINT('Ctrl Pts',(-1.12294667637634,-0.141471038664144,
11.5802744194657));
#182831=CARTESIAN_POINT('Ctrl Pts',(1.36071428571432,-0.141471038664139,
11.5306650444657));
#182832=CARTESIAN_POINT('Ctrl Pts',(3.84437524780497,-0.141471038664133,
11.4810556694657));
#182833=CARTESIAN_POINT('Ctrl Pts',(5.60058875626758,-1.89768454712673,
11.4314462944657));
#182834=CARTESIAN_POINT('Ctrl Pts',(7.35680226473019,-3.65389805558933,
11.3818369194657));
#182835=CARTESIAN_POINT('Ctrl Pts',(7.3568022647302,-6.13755901767999,11.3322275444657));
#182836=CARTESIAN_POINT('Ctrl Pts',(7.3568022647302,-8.62121997977064,11.2826181694657));
#182837=CARTESIAN_POINT('Ctrl Pts',(5.6005887562676,-10.3774334882333,11.2330087944657));
#182838=CARTESIAN_POINT('Ctrl Pts',(3.844375247805,-12.1336469966959,11.1833994194657));
#182839=CARTESIAN_POINT('Ctrl Pts',(1.36071428571435,-12.1336469966959,
11.1337900444657));
#182840=CARTESIAN_POINT('Ctrl Pts',(-1.12294667637631,-12.1336469966959,
11.0841806694657));
#182841=CARTESIAN_POINT('Ctrl Pts',(-2.87916018483892,-10.3774334882333,
11.0345712944657));
#182842=CARTESIAN_POINT('Ctrl Pts',(-4.63537369330153,-8.62121997977068,
10.9849619194657));
#182843=CARTESIAN_POINT('Ctrl Pts',(-4.63537369330153,-6.13755901768002,
10.9353525444657));
#182844=CARTESIAN_POINT('Ctrl Pts',(-4.63537369330154,-3.65389805558936,
10.8857431694657));
#182845=CARTESIAN_POINT('Ctrl Pts',(-2.87916018483894,-1.89768454712676,
10.8361337944657));
#182846=CARTESIAN_POINT('Ctrl Pts',(-1.12294667637634,-0.141471038664144,
10.7865244194657));
#182847=CARTESIAN_POINT('Ctrl Pts',(1.36071428571431,-0.141471038664139,
10.7369150444657));
#182848=CARTESIAN_POINT('Ctrl Pts',(3.84437524780497,-0.141471038664133,
10.6873056694657));
#182849=CARTESIAN_POINT('Ctrl Pts',(5.60058875626758,-1.89768454712673,
10.6376962944657));
#182850=CARTESIAN_POINT('Ctrl Pts',(7.35680226473019,-3.65389805558933,
10.5880869194657));
#182851=CARTESIAN_POINT('Ctrl Pts',(7.35680226473019,-6.13755901767999,
10.5384775444657));
#182852=CARTESIAN_POINT('Ctrl Pts',(7.3568022647302,-8.62121997977064,10.4888681694657));
#182853=CARTESIAN_POINT('Ctrl Pts',(5.6005887562676,-10.3774334882333,10.4392587944657));
#182854=CARTESIAN_POINT('Ctrl Pts',(3.844375247805,-12.1336469966959,10.3896494194657));
#182855=CARTESIAN_POINT('Ctrl Pts',(1.36071428571435,-12.1336469966959,
10.3400400444657));
#182856=CARTESIAN_POINT('Ctrl Pts',(-1.12294667637631,-12.1336469966959,
10.2904306694657));
#182857=CARTESIAN_POINT('Ctrl Pts',(-2.87916018483892,-10.3774334882333,
10.2408212944657));
#182858=CARTESIAN_POINT('Ctrl Pts',(-4.63537369330153,-8.62121997977068,
10.1912119194657));
#182859=CARTESIAN_POINT('Ctrl Pts',(-4.63537369330154,-6.13755901768002,
10.1416025444657));
#182860=CARTESIAN_POINT('Ctrl Pts',(-4.63537369330154,-3.65389805558936,
10.0919931694657));
#182861=CARTESIAN_POINT('Ctrl Pts',(-2.87916018483894,-1.89768454712676,
10.0423837944657));
#182862=CARTESIAN_POINT('Ctrl Pts',(-1.12294667637634,-0.141471038664144,
9.99277441946572));
#182863=CARTESIAN_POINT('Ctrl Pts',(1.36071428571431,-0.141471038664139,
9.94316504446571));
#182864=CARTESIAN_POINT('Ctrl Pts',(3.84437524780496,-0.141471038664133,
9.89355566946571));
#182865=CARTESIAN_POINT('Ctrl Pts',(5.60058875626757,-1.89768454712673,
9.8439462944657));
#182866=CARTESIAN_POINT('Ctrl Pts',(7.35680226473018,-3.65389805558933,
9.79433691946569));
#182867=CARTESIAN_POINT('Ctrl Pts',(7.35680226473019,-6.13755901767999,
9.74472754446569));
#182868=CARTESIAN_POINT('Ctrl Pts',(7.3568022647302,-8.62121997977064,9.69511816946569));
#182869=CARTESIAN_POINT('Ctrl Pts',(5.6005887562676,-10.3774334882333,9.6455087944657));
#182870=CARTESIAN_POINT('Ctrl Pts',(3.844375247805,-12.1336469966959,9.59589941946571));
#182871=CARTESIAN_POINT('Ctrl Pts',(1.36071428571434,-12.1336469966959,
9.54629004446571));
#182872=CARTESIAN_POINT('Ctrl Pts',(-1.12294667637631,-12.1336469966959,
9.49668066946572));
#182873=CARTESIAN_POINT('Ctrl Pts',(-2.87916018483892,-10.3774334882333,
9.44707129446573));
#182874=CARTESIAN_POINT('Ctrl Pts',(-4.63537369330153,-8.62121997977068,
9.39746191946573));
#182875=CARTESIAN_POINT('Ctrl Pts',(-4.63537369330154,-6.13755901768002,
9.34785254446573));
#182876=CARTESIAN_POINT('Ctrl Pts',(-4.63537369330154,-3.65389805558936,
9.29824316946573));
#182877=CARTESIAN_POINT('Ctrl Pts',(-2.87916018483894,-1.89768454712676,
9.24863379446573));
#182878=CARTESIAN_POINT('Ctrl Pts',(-1.12294667637634,-0.141471038664144,
9.19902441946572));
#182879=CARTESIAN_POINT('Ctrl Pts',(1.36071428571431,-0.141471038664139,
9.14941504446571));
#182880=CARTESIAN_POINT('Ctrl Pts',(3.84437524780496,-0.141471038664133,
9.0998056694657));
#182881=CARTESIAN_POINT('Ctrl Pts',(5.60058875626757,-1.89768454712673,
9.0501962944657));
#182882=CARTESIAN_POINT('Ctrl Pts',(7.35680226473018,-3.65389805558933,
9.00058691946569));
#182883=CARTESIAN_POINT('Ctrl Pts',(7.35680226473019,-6.13755901767999,
8.95097754446569));
#182884=CARTESIAN_POINT('Ctrl Pts',(7.3568022647302,-8.62121997977064,8.90136816946569));
#182885=CARTESIAN_POINT('Ctrl Pts',(5.60058875626759,-10.3774334882333,
8.8517587944657));
#182886=CARTESIAN_POINT('Ctrl Pts',(3.84437524780499,-12.1336469966959,
8.8021494194657));
#182887=CARTESIAN_POINT('Ctrl Pts',(1.36071428571434,-12.1336469966959,
8.75254004446571));
#182888=CARTESIAN_POINT('Ctrl Pts',(-1.12294667637632,-12.1336469966959,
8.70293066946572));
#182889=CARTESIAN_POINT('Ctrl Pts',(-2.87916018483892,-10.3774334882333,
8.65332129446573));
#182890=CARTESIAN_POINT('Ctrl Pts',(-4.63537369330153,-8.62121997977068,
8.60371191946573));
#182891=CARTESIAN_POINT('Ctrl Pts',(-4.63537369330154,-6.13755901768002,
8.55410254446574));
#182892=CARTESIAN_POINT('Ctrl Pts',(-4.63537369330155,-3.65389805558936,
8.50449316946573));
#182893=CARTESIAN_POINT('Ctrl Pts',(-2.87916018483895,-1.89768454712676,
8.45488379446573));
#182894=CARTESIAN_POINT('Ctrl Pts',(-1.12294667637635,-0.141471038664144,
8.40527441946572));
#182895=CARTESIAN_POINT('Ctrl Pts',(1.36071428571431,-0.141471038664139,
8.35566504446571));
#182896=CARTESIAN_POINT('Ctrl Pts',(3.84437524780496,-0.141471038664133,
8.3060556694657));
#182897=CARTESIAN_POINT('Ctrl Pts',(5.60058875626757,-1.89768454712673,
8.2564462944657));
#182898=CARTESIAN_POINT('Ctrl Pts',(7.35680226473018,-3.65389805558933,
8.20683691946569));
#182899=CARTESIAN_POINT('Ctrl Pts',(7.35680226473019,-6.13755901767999,
8.15722754446569));
#182900=CARTESIAN_POINT('Ctrl Pts',(7.35680226473019,-8.62121997977064,
8.10761816946569));
#182901=CARTESIAN_POINT('Ctrl Pts',(5.60058875626759,-10.3774334882333,
8.0580087944657));
#182902=CARTESIAN_POINT('Ctrl Pts',(3.84437524780499,-12.1336469966959,
8.00839941946571));
#182903=CARTESIAN_POINT('Ctrl Pts',(1.36071428571434,-12.1336469966959,
7.95879004446571));
#182904=CARTESIAN_POINT('Ctrl Pts',(-1.12294667637632,-12.1336469966959,
7.90918066946572));
#182905=CARTESIAN_POINT('Ctrl Pts',(-2.87916018483893,-10.3774334882333,
7.85957129446573));
#182906=CARTESIAN_POINT('Ctrl Pts',(-4.63537369330153,-8.62121997977068,
7.80996191946573));
#182907=CARTESIAN_POINT('Ctrl Pts',(-4.63537369330154,-6.13755901768002,
7.76035254446573));
#182908=CARTESIAN_POINT('Ctrl Pts',(-4.63537369330155,-3.65389805558936,
7.71074316946573));
#182909=CARTESIAN_POINT('Ctrl Pts',(-2.87916018483895,-1.89768454712676,
7.66113379446573));
#182910=CARTESIAN_POINT('Ctrl Pts',(-1.12294667637635,-0.141471038664144,
7.61152441946572));
#182911=CARTESIAN_POINT('Ctrl Pts',(1.3607142857143,-0.141471038664139,
7.56191504446571));
#182912=CARTESIAN_POINT('Ctrl Pts',(3.84437524780496,-0.141471038664133,
7.5123056694657));
#182913=CARTESIAN_POINT('Ctrl Pts',(5.60058875626757,-1.89768454712673,
7.4626962944657));
#182914=CARTESIAN_POINT('Ctrl Pts',(7.35680226473017,-3.65389805558933,
7.41308691946569));
#182915=CARTESIAN_POINT('Ctrl Pts',(7.35680226473018,-6.13755901767999,
7.36347754446569));
#182916=CARTESIAN_POINT('Ctrl Pts',(7.35680226473019,-8.62121997977064,
7.31386816946569));
#182917=CARTESIAN_POINT('Ctrl Pts',(5.60058875626759,-10.3774334882333,
7.2642587944657));
#182918=CARTESIAN_POINT('Ctrl Pts',(3.84437524780499,-12.1336469966959,
7.2146494194657));
#182919=CARTESIAN_POINT('Ctrl Pts',(1.36071428571433,-12.1336469966959,
7.16504004446571));
#182920=CARTESIAN_POINT('Ctrl Pts',(-1.12294667637632,-12.1336469966959,
7.11543066946572));
#182921=CARTESIAN_POINT('Ctrl Pts',(-2.87916018483893,-10.3774334882333,
7.06582129446573));
#182922=CARTESIAN_POINT('Ctrl Pts',(-4.63537369330154,-8.62121997977068,
7.01621191946573));
#182923=CARTESIAN_POINT('Ctrl Pts',(-4.63537369330155,-6.13755901768002,
6.96660254446573));
#182924=CARTESIAN_POINT('Ctrl Pts',(-4.63537369330155,-3.65389805558936,
6.91699316946573));
#182925=CARTESIAN_POINT('Ctrl Pts',(-2.87916018483895,-1.89768454712676,
6.86738379446573));
#182926=CARTESIAN_POINT('Ctrl Pts',(-1.12294667637635,-0.141471038664144,
6.81777441946572));
#182927=CARTESIAN_POINT('Ctrl Pts',(1.3607142857143,-0.141471038664139,
6.76816504446571));
#182928=CARTESIAN_POINT('Ctrl Pts',(3.84437524780495,-0.141471038664133,
6.7185556694657));
#182929=CARTESIAN_POINT('Ctrl Pts',(5.60058875626756,-1.89768454712673,
6.6689462944657));
#182930=CARTESIAN_POINT('Ctrl Pts',(7.35680226473017,-3.65389805558933,
6.61933691946569));
#182931=CARTESIAN_POINT('Ctrl Pts',(7.35680226473018,-6.13755901767999,
6.56972754446569));
#182932=CARTESIAN_POINT('Ctrl Pts',(7.35680226473019,-8.62121997977064,
6.52011816946569));
#182933=CARTESIAN_POINT('Ctrl Pts',(5.60058875626759,-10.3774334882333,
6.4705087944657));
#182934=CARTESIAN_POINT('Ctrl Pts',(3.84437524780499,-12.1336469966959,
6.4208994194657));
#182935=CARTESIAN_POINT('Ctrl Pts',(1.36071428571433,-12.1336469966959,
6.37129004446571));
#182936=CARTESIAN_POINT('Ctrl Pts',(-1.12294667637632,-12.1336469966959,
6.32168066946572));
#182937=CARTESIAN_POINT('Ctrl Pts',(-2.87916018483893,-10.3774334882333,
6.27207129446573));
#182938=CARTESIAN_POINT('Ctrl Pts',(-4.63537369330154,-8.62121997977068,
6.22246191946573));
#182939=CARTESIAN_POINT('Ctrl Pts',(-4.63537369330155,-6.13755901768002,
6.17285254446573));
#182940=CARTESIAN_POINT('Ctrl Pts',(-4.63537369330156,-3.65389805558936,
6.12324316946573));
#182941=CARTESIAN_POINT('Ctrl Pts',(-2.87916018483896,-1.89768454712676,
6.07363379446573));
#182942=CARTESIAN_POINT('Ctrl Pts',(-1.12294667637636,-0.141471038664144,
6.02402441946572));
#182943=CARTESIAN_POINT('Ctrl Pts',(1.3607142857143,-0.141471038664139,
5.97441504446571));
#182944=CARTESIAN_POINT('Ctrl Pts',(3.84437524780495,-0.141471038664133,
5.9248056694657));
#182945=CARTESIAN_POINT('Ctrl Pts',(5.60058875626756,-1.89768454712673,
5.8751962944657));
#182946=CARTESIAN_POINT('Ctrl Pts',(7.35680226473017,-3.65389805558933,
5.82558691946569));
#182947=CARTESIAN_POINT('Ctrl Pts',(7.35680226473018,-6.13755901767999,
5.77597754446569));
#182948=CARTESIAN_POINT('Ctrl Pts',(7.35680226473019,-8.62121997977064,
5.72636816946569));
#182949=CARTESIAN_POINT('Ctrl Pts',(5.60058875626758,-10.3774334882333,
5.6767587944657));
#182950=CARTESIAN_POINT('Ctrl Pts',(3.84437524780498,-12.1336469966959,
5.6271494194657));
#182951=CARTESIAN_POINT('Ctrl Pts',(1.36071428571433,-12.1336469966959,
5.57754004446571));
#182952=CARTESIAN_POINT('Ctrl Pts',(-1.01330275708077,-12.1336469966959,
5.53012072937801));
#182953=CARTESIAN_POINT('Ctrl Pts',(-2.74388770098424,-10.5085215641781,
5.48210784026761));
#182954=CARTESIAN_POINT('Ctrl Pts',(1.36071428571437,-11.5751282694896,
17.8062509819657));
#182955=CARTESIAN_POINT('Ctrl Pts',(-0.891600644728081,-11.5751282694896,
17.7566416069657));
#182956=CARTESIAN_POINT('Ctrl Pts',(-2.48422780541164,-9.98250110880602,
17.7070322319657));
#182957=CARTESIAN_POINT('Ctrl Pts',(-4.07685496609521,-8.38987394812247,
17.6574228569657));
#182958=CARTESIAN_POINT('Ctrl Pts',(-4.07685496609522,-6.13755901768002,
17.6078134819657));
#182959=CARTESIAN_POINT('Ctrl Pts',(-4.07685496609522,-3.88524408723757,
17.5582041069657));
#182960=CARTESIAN_POINT('Ctrl Pts',(-2.48422780541167,-2.29261692655401,
17.5085947319657));
#182961=CARTESIAN_POINT('Ctrl Pts',(-0.891600644728108,-0.699989765870437,
17.4589853569657));
#182962=CARTESIAN_POINT('Ctrl Pts',(1.36071428571434,-0.699989765870433,
17.4093759819657));
#182963=CARTESIAN_POINT('Ctrl Pts',(3.61302921615679,-0.699989765870427,
17.3597666069657));
#182964=CARTESIAN_POINT('Ctrl Pts',(5.20565637684035,-2.29261692655398,
17.3101572319657));
#182965=CARTESIAN_POINT('Ctrl Pts',(6.79828353752392,-3.88524408723754,
17.2605478569657));
#182966=CARTESIAN_POINT('Ctrl Pts',(6.79828353752392,-6.13755901767999,
17.2109384819657));
#182967=CARTESIAN_POINT('Ctrl Pts',(6.79828353752393,-8.38987394812244,
17.1613291069657));
#182968=CARTESIAN_POINT('Ctrl Pts',(5.20565637684037,-9.982501108806,17.1117197319657));
#182969=CARTESIAN_POINT('Ctrl Pts',(3.61302921615682,-11.5751282694896,
17.0621103569657));
#182970=CARTESIAN_POINT('Ctrl Pts',(1.36071428571437,-11.5751282694896,
17.0125009819657));
#182971=CARTESIAN_POINT('Ctrl Pts',(-0.891600644728083,-11.5751282694896,
16.9628916069657));
#182972=CARTESIAN_POINT('Ctrl Pts',(-2.48422780541165,-9.98250110880602,
16.9132822319657));
#182973=CARTESIAN_POINT('Ctrl Pts',(-4.07685496609521,-8.38987394812247,
16.8636728569657));
#182974=CARTESIAN_POINT('Ctrl Pts',(-4.07685496609522,-6.13755901768002,
16.8140634819657));
#182975=CARTESIAN_POINT('Ctrl Pts',(-4.07685496609523,-3.88524408723757,
16.7644541069657));
#182976=CARTESIAN_POINT('Ctrl Pts',(-2.48422780541167,-2.29261692655401,
16.7148447319657));
#182977=CARTESIAN_POINT('Ctrl Pts',(-0.891600644728111,-0.699989765870437,
16.6652353569657));
#182978=CARTESIAN_POINT('Ctrl Pts',(1.36071428571434,-0.699989765870433,
16.6156259819657));
#182979=CARTESIAN_POINT('Ctrl Pts',(3.61302921615678,-0.699989765870427,
16.5660166069657));
#182980=CARTESIAN_POINT('Ctrl Pts',(5.20565637684035,-2.29261692655398,
16.5164072319657));
#182981=CARTESIAN_POINT('Ctrl Pts',(6.79828353752391,-3.88524408723754,
16.4667978569657));
#182982=CARTESIAN_POINT('Ctrl Pts',(6.79828353752392,-6.13755901767999,
16.4171884819657));
#182983=CARTESIAN_POINT('Ctrl Pts',(6.79828353752393,-8.38987394812244,
16.3675791069657));
#182984=CARTESIAN_POINT('Ctrl Pts',(5.20565637684037,-9.982501108806,16.3179697319657));
#182985=CARTESIAN_POINT('Ctrl Pts',(3.61302921615681,-11.5751282694896,
16.2683603569657));
#182986=CARTESIAN_POINT('Ctrl Pts',(1.36071428571436,-11.5751282694896,
16.2187509819657));
#182987=CARTESIAN_POINT('Ctrl Pts',(-0.891600644728086,-11.5751282694896,
16.1691416069657));
#182988=CARTESIAN_POINT('Ctrl Pts',(-2.48422780541165,-9.98250110880602,
16.1195322319657));
#182989=CARTESIAN_POINT('Ctrl Pts',(-4.07685496609522,-8.38987394812247,
16.0699228569657));
#182990=CARTESIAN_POINT('Ctrl Pts',(-4.07685496609522,-6.13755901768002,
16.0203134819657));
#182991=CARTESIAN_POINT('Ctrl Pts',(-4.07685496609523,-3.88524408723757,
15.9707041069657));
#182992=CARTESIAN_POINT('Ctrl Pts',(-2.48422780541167,-2.29261692655401,
15.9210947319657));
#182993=CARTESIAN_POINT('Ctrl Pts',(-0.891600644728114,-0.699989765870437,
15.8714853569657));
#182994=CARTESIAN_POINT('Ctrl Pts',(1.36071428571433,-0.699989765870433,
15.8218759819657));
#182995=CARTESIAN_POINT('Ctrl Pts',(3.61302921615678,-0.699989765870427,
15.7722666069657));
#182996=CARTESIAN_POINT('Ctrl Pts',(5.20565637684035,-2.29261692655398,
15.7226572319657));
#182997=CARTESIAN_POINT('Ctrl Pts',(6.79828353752391,-3.88524408723754,
15.6730478569657));
#182998=CARTESIAN_POINT('Ctrl Pts',(6.79828353752392,-6.13755901767999,
15.6234384819657));
#182999=CARTESIAN_POINT('Ctrl Pts',(6.79828353752392,-8.38987394812244,
15.5738291069657));
#183000=CARTESIAN_POINT('Ctrl Pts',(5.20565637684037,-9.982501108806,15.5242197319657));
#183001=CARTESIAN_POINT('Ctrl Pts',(3.61302921615681,-11.5751282694896,
15.4746103569657));
#183002=CARTESIAN_POINT('Ctrl Pts',(1.36071428571436,-11.5751282694896,
15.4250009819657));
#183003=CARTESIAN_POINT('Ctrl Pts',(-0.891600644728089,-11.5751282694896,
15.3753916069657));
#183004=CARTESIAN_POINT('Ctrl Pts',(-2.48422780541165,-9.98250110880602,
15.3257822319657));
#183005=CARTESIAN_POINT('Ctrl Pts',(-4.07685496609522,-8.38987394812247,
15.2761728569657));
#183006=CARTESIAN_POINT('Ctrl Pts',(-4.07685496609522,-6.13755901768002,
15.2265634819657));
#183007=CARTESIAN_POINT('Ctrl Pts',(-4.07685496609523,-3.88524408723757,
15.1769541069657));
#183008=CARTESIAN_POINT('Ctrl Pts',(-2.48422780541167,-2.29261692655401,
15.1273447319657));
#183009=CARTESIAN_POINT('Ctrl Pts',(-0.891600644728117,-0.699989765870437,
15.0777353569657));
#183010=CARTESIAN_POINT('Ctrl Pts',(1.36071428571433,-0.699989765870433,
15.0281259819657));
#183011=CARTESIAN_POINT('Ctrl Pts',(3.61302921615678,-0.699989765870427,
14.9785166069657));
#183012=CARTESIAN_POINT('Ctrl Pts',(5.20565637684034,-2.29261692655398,
14.9289072319657));
#183013=CARTESIAN_POINT('Ctrl Pts',(6.79828353752391,-3.88524408723754,
14.8792978569657));
#183014=CARTESIAN_POINT('Ctrl Pts',(6.79828353752391,-6.13755901767999,
14.8296884819657));
#183015=CARTESIAN_POINT('Ctrl Pts',(6.79828353752392,-8.38987394812244,
14.7800791069657));
#183016=CARTESIAN_POINT('Ctrl Pts',(5.20565637684036,-9.982501108806,14.7304697319657));
#183017=CARTESIAN_POINT('Ctrl Pts',(3.61302921615681,-11.5751282694896,
14.6808603569657));
#183018=CARTESIAN_POINT('Ctrl Pts',(1.36071428571436,-11.5751282694896,
14.6312509819657));
#183019=CARTESIAN_POINT('Ctrl Pts',(-0.891600644728092,-11.5751282694896,
14.5816416069657));
#183020=CARTESIAN_POINT('Ctrl Pts',(-2.48422780541166,-9.98250110880602,
14.5320322319657));
#183021=CARTESIAN_POINT('Ctrl Pts',(-4.07685496609522,-8.38987394812247,
14.4824228569657));
#183022=CARTESIAN_POINT('Ctrl Pts',(-4.07685496609523,-6.13755901768002,
14.4328134819657));
#183023=CARTESIAN_POINT('Ctrl Pts',(-4.07685496609523,-3.88524408723757,
14.3832041069657));
#183024=CARTESIAN_POINT('Ctrl Pts',(-2.48422780541168,-2.29261692655401,
14.3335947319657));
#183025=CARTESIAN_POINT('Ctrl Pts',(-0.89160064472812,-0.699989765870437,
14.2839853569657));
#183026=CARTESIAN_POINT('Ctrl Pts',(1.36071428571433,-0.699989765870433,
14.2343759819657));
#183027=CARTESIAN_POINT('Ctrl Pts',(3.61302921615678,-0.699989765870427,
14.1847666069657));
#183028=CARTESIAN_POINT('Ctrl Pts',(5.20565637684034,-2.29261692655398,
14.1351572319657));
#183029=CARTESIAN_POINT('Ctrl Pts',(6.79828353752391,-3.88524408723754,
14.0855478569657));
#183030=CARTESIAN_POINT('Ctrl Pts',(6.79828353752391,-6.13755901767999,
14.0359384819657));
#183031=CARTESIAN_POINT('Ctrl Pts',(6.79828353752392,-8.38987394812244,
13.9863291069657));
#183032=CARTESIAN_POINT('Ctrl Pts',(5.20565637684036,-9.982501108806,13.9367197319657));
#183033=CARTESIAN_POINT('Ctrl Pts',(3.61302921615681,-11.5751282694896,
13.8871103569657));
#183034=CARTESIAN_POINT('Ctrl Pts',(1.36071428571436,-11.5751282694896,
13.8375009819657));
#183035=CARTESIAN_POINT('Ctrl Pts',(-0.891600644728095,-11.5751282694896,
13.7878916069657));
#183036=CARTESIAN_POINT('Ctrl Pts',(-2.48422780541166,-9.98250110880602,
13.7382822319657));
#183037=CARTESIAN_POINT('Ctrl Pts',(-4.07685496609522,-8.38987394812247,
13.6886728569657));
#183038=CARTESIAN_POINT('Ctrl Pts',(-4.07685496609523,-6.13755901768002,
13.6390634819657));
#183039=CARTESIAN_POINT('Ctrl Pts',(-4.07685496609524,-3.88524408723757,
13.5894541069657));
#183040=CARTESIAN_POINT('Ctrl Pts',(-2.48422780541168,-2.29261692655401,
13.5398447319657));
#183041=CARTESIAN_POINT('Ctrl Pts',(-0.891600644728122,-0.699989765870437,
13.4902353569657));
#183042=CARTESIAN_POINT('Ctrl Pts',(1.36071428571433,-0.699989765870433,
13.4406259819657));
#183043=CARTESIAN_POINT('Ctrl Pts',(3.61302921615677,-0.699989765870427,
13.3910166069657));
#183044=CARTESIAN_POINT('Ctrl Pts',(5.20565637684034,-2.29261692655398,
13.3414072319657));
#183045=CARTESIAN_POINT('Ctrl Pts',(6.7982835375239,-3.88524408723754,13.2917978569657));
#183046=CARTESIAN_POINT('Ctrl Pts',(6.79828353752391,-6.13755901767999,
13.2421884819657));
#183047=CARTESIAN_POINT('Ctrl Pts',(6.79828353752391,-8.38987394812244,
13.1925791069657));
#183048=CARTESIAN_POINT('Ctrl Pts',(5.20565637684036,-9.982501108806,13.1429697319657));
#183049=CARTESIAN_POINT('Ctrl Pts',(3.6130292161568,-11.5751282694896,13.0933603569657));
#183050=CARTESIAN_POINT('Ctrl Pts',(1.36071428571435,-11.5751282694896,
13.0437509819657));
#183051=CARTESIAN_POINT('Ctrl Pts',(-0.891600644728097,-11.5751282694896,
12.9941416069657));
#183052=CARTESIAN_POINT('Ctrl Pts',(-2.48422780541166,-9.98250110880602,
12.9445322319657));
#183053=CARTESIAN_POINT('Ctrl Pts',(-4.07685496609523,-8.38987394812247,
12.8949228569657));
#183054=CARTESIAN_POINT('Ctrl Pts',(-4.07685496609523,-6.13755901768002,
12.8453134819657));
#183055=CARTESIAN_POINT('Ctrl Pts',(-4.07685496609524,-3.88524408723757,
12.7957041069657));
#183056=CARTESIAN_POINT('Ctrl Pts',(-2.48422780541168,-2.29261692655401,
12.7460947319657));
#183057=CARTESIAN_POINT('Ctrl Pts',(-0.891600644728125,-0.699989765870437,
12.6964853569657));
#183058=CARTESIAN_POINT('Ctrl Pts',(1.36071428571432,-0.699989765870433,
12.6468759819657));
#183059=CARTESIAN_POINT('Ctrl Pts',(3.61302921615677,-0.699989765870427,
12.5972666069657));
#183060=CARTESIAN_POINT('Ctrl Pts',(5.20565637684033,-2.29261692655398,
12.5476572319657));
#183061=CARTESIAN_POINT('Ctrl Pts',(6.7982835375239,-3.88524408723754,12.4980478569657));
#183062=CARTESIAN_POINT('Ctrl Pts',(6.79828353752391,-6.13755901767999,
12.4484384819657));
#183063=CARTESIAN_POINT('Ctrl Pts',(6.79828353752391,-8.38987394812244,
12.3988291069657));
#183064=CARTESIAN_POINT('Ctrl Pts',(5.20565637684036,-9.982501108806,12.3492197319657));
#183065=CARTESIAN_POINT('Ctrl Pts',(3.6130292161568,-11.5751282694896,12.2996103569657));
#183066=CARTESIAN_POINT('Ctrl Pts',(1.36071428571435,-11.5751282694896,
12.2500009819657));
#183067=CARTESIAN_POINT('Ctrl Pts',(-0.8916006447281,-11.5751282694896,
12.2003916069657));
#183068=CARTESIAN_POINT('Ctrl Pts',(-2.48422780541166,-9.98250110880602,
12.1507822319657));
#183069=CARTESIAN_POINT('Ctrl Pts',(-4.07685496609523,-8.38987394812247,
12.1011728569657));
#183070=CARTESIAN_POINT('Ctrl Pts',(-4.07685496609524,-6.13755901768002,
12.0515634819657));
#183071=CARTESIAN_POINT('Ctrl Pts',(-4.07685496609524,-3.88524408723757,
12.0019541069657));
#183072=CARTESIAN_POINT('Ctrl Pts',(-2.48422780541168,-2.29261692655401,
11.9523447319657));
#183073=CARTESIAN_POINT('Ctrl Pts',(-0.891600644728128,-0.699989765870437,
11.9027353569657));
#183074=CARTESIAN_POINT('Ctrl Pts',(1.36071428571432,-0.699989765870433,
11.8531259819657));
#183075=CARTESIAN_POINT('Ctrl Pts',(3.61302921615677,-0.699989765870427,
11.8035166069657));
#183076=CARTESIAN_POINT('Ctrl Pts',(5.20565637684033,-2.29261692655398,
11.7539072319657));
#183077=CARTESIAN_POINT('Ctrl Pts',(6.7982835375239,-3.88524408723754,11.7042978569657));
#183078=CARTESIAN_POINT('Ctrl Pts',(6.79828353752391,-6.13755901767999,
11.6546884819657));
#183079=CARTESIAN_POINT('Ctrl Pts',(6.79828353752391,-8.38987394812244,
11.6050791069657));
#183080=CARTESIAN_POINT('Ctrl Pts',(5.20565637684035,-9.982501108806,11.5554697319657));
#183081=CARTESIAN_POINT('Ctrl Pts',(3.6130292161568,-11.5751282694896,11.5058603569657));
#183082=CARTESIAN_POINT('Ctrl Pts',(1.36071428571435,-11.5751282694896,
11.4562509819657));
#183083=CARTESIAN_POINT('Ctrl Pts',(-0.891600644728103,-11.5751282694896,
11.4066416069657));
#183084=CARTESIAN_POINT('Ctrl Pts',(-2.48422780541167,-9.98250110880602,
11.3570322319657));
#183085=CARTESIAN_POINT('Ctrl Pts',(-4.07685496609523,-8.38987394812247,
11.3074228569657));
#183086=CARTESIAN_POINT('Ctrl Pts',(-4.07685496609524,-6.13755901768002,
11.2578134819657));
#183087=CARTESIAN_POINT('Ctrl Pts',(-4.07685496609524,-3.88524408723757,
11.2082041069657));
#183088=CARTESIAN_POINT('Ctrl Pts',(-2.48422780541169,-2.29261692655401,
11.1585947319657));
#183089=CARTESIAN_POINT('Ctrl Pts',(-0.89160064472813,-0.699989765870437,
11.1089853569657));
#183090=CARTESIAN_POINT('Ctrl Pts',(1.36071428571432,-0.699989765870433,
11.0593759819657));
#183091=CARTESIAN_POINT('Ctrl Pts',(3.61302921615676,-0.699989765870427,
11.0097666069657));
#183092=CARTESIAN_POINT('Ctrl Pts',(5.20565637684033,-2.29261692655398,
10.9601572319657));
#183093=CARTESIAN_POINT('Ctrl Pts',(6.79828353752389,-3.88524408723754,
10.9105478569657));
#183094=CARTESIAN_POINT('Ctrl Pts',(6.7982835375239,-6.13755901767999,10.8609384819657));
#183095=CARTESIAN_POINT('Ctrl Pts',(6.79828353752391,-8.38987394812244,
10.8113291069657));
#183096=CARTESIAN_POINT('Ctrl Pts',(5.20565637684035,-9.982501108806,10.7617197319657));
#183097=CARTESIAN_POINT('Ctrl Pts',(3.61302921615679,-11.5751282694896,
10.7121103569657));
#183098=CARTESIAN_POINT('Ctrl Pts',(1.36071428571434,-11.5751282694896,
10.6625009819657));
#183099=CARTESIAN_POINT('Ctrl Pts',(-0.891600644728105,-11.5751282694896,
10.6128916069657));
#183100=CARTESIAN_POINT('Ctrl Pts',(-2.48422780541167,-9.98250110880602,
10.5632822319657));
#183101=CARTESIAN_POINT('Ctrl Pts',(-4.07685496609523,-8.38987394812247,
10.5136728569657));
#183102=CARTESIAN_POINT('Ctrl Pts',(-4.07685496609524,-6.13755901768002,
10.4640634819657));
#183103=CARTESIAN_POINT('Ctrl Pts',(-4.07685496609525,-3.88524408723757,
10.4144541069657));
#183104=CARTESIAN_POINT('Ctrl Pts',(-2.48422780541169,-2.29261692655401,
10.3648447319657));
#183105=CARTESIAN_POINT('Ctrl Pts',(-0.891600644728133,-0.699989765870437,
10.3152353569657));
#183106=CARTESIAN_POINT('Ctrl Pts',(1.36071428571431,-0.699989765870433,
10.2656259819657));
#183107=CARTESIAN_POINT('Ctrl Pts',(3.61302921615676,-0.699989765870427,
10.2160166069657));
#183108=CARTESIAN_POINT('Ctrl Pts',(5.20565637684033,-2.29261692655398,
10.1664072319657));
#183109=CARTESIAN_POINT('Ctrl Pts',(6.79828353752389,-3.88524408723754,
10.1167978569657));
#183110=CARTESIAN_POINT('Ctrl Pts',(6.7982835375239,-6.13755901767999,10.0671884819657));
#183111=CARTESIAN_POINT('Ctrl Pts',(6.7982835375239,-8.38987394812244,10.0175791069657));
#183112=CARTESIAN_POINT('Ctrl Pts',(5.20565637684035,-9.982501108806,9.9679697319657));
#183113=CARTESIAN_POINT('Ctrl Pts',(3.61302921615679,-11.5751282694896,
9.91836035696571));
#183114=CARTESIAN_POINT('Ctrl Pts',(1.36071428571434,-11.5751282694896,
9.86875098196571));
#183115=CARTESIAN_POINT('Ctrl Pts',(-0.891600644728108,-11.5751282694896,
9.81914160696572));
#183116=CARTESIAN_POINT('Ctrl Pts',(-2.48422780541167,-9.98250110880602,
9.76953223196573));
#183117=CARTESIAN_POINT('Ctrl Pts',(-4.07685496609524,-8.38987394812247,
9.71992285696573));
#183118=CARTESIAN_POINT('Ctrl Pts',(-4.07685496609524,-6.13755901768002,
9.67031348196573));
#183119=CARTESIAN_POINT('Ctrl Pts',(-4.07685496609525,-3.88524408723757,
9.62070410696574));
#183120=CARTESIAN_POINT('Ctrl Pts',(-2.48422780541169,-2.29261692655401,
9.57109473196573));
#183121=CARTESIAN_POINT('Ctrl Pts',(-0.891600644728136,-0.699989765870437,
9.52148535696572));
#183122=CARTESIAN_POINT('Ctrl Pts',(1.36071428571431,-0.699989765870433,
9.47187598196571));
#183123=CARTESIAN_POINT('Ctrl Pts',(3.61302921615676,-0.699989765870427,
9.42226660696571));
#183124=CARTESIAN_POINT('Ctrl Pts',(5.20565637684032,-2.29261692655398,
9.3726572319657));
#183125=CARTESIAN_POINT('Ctrl Pts',(6.79828353752389,-3.88524408723754,
9.3230478569657));
#183126=CARTESIAN_POINT('Ctrl Pts',(6.7982835375239,-6.13755901767999,9.2734384819657));
#183127=CARTESIAN_POINT('Ctrl Pts',(6.7982835375239,-8.38987394812244,9.2238291069657));
#183128=CARTESIAN_POINT('Ctrl Pts',(5.20565637684034,-9.982501108806,9.1742197319657));
#183129=CARTESIAN_POINT('Ctrl Pts',(3.61302921615679,-11.5751282694896,
9.12461035696571));
#183130=CARTESIAN_POINT('Ctrl Pts',(1.36071428571434,-11.5751282694896,
9.07500098196571));
#183131=CARTESIAN_POINT('Ctrl Pts',(-0.891600644728111,-11.5751282694896,
9.02539160696572));
#183132=CARTESIAN_POINT('Ctrl Pts',(-2.48422780541167,-9.98250110880602,
8.97578223196573));
#183133=CARTESIAN_POINT('Ctrl Pts',(-4.07685496609524,-8.38987394812247,
8.92617285696573));
#183134=CARTESIAN_POINT('Ctrl Pts',(-4.07685496609525,-6.13755901768002,
8.87656348196573));
#183135=CARTESIAN_POINT('Ctrl Pts',(-4.07685496609525,-3.88524408723757,
8.82695410696573));
#183136=CARTESIAN_POINT('Ctrl Pts',(-2.4842278054117,-2.29261692655401,
8.77734473196573));
#183137=CARTESIAN_POINT('Ctrl Pts',(-0.891600644728139,-0.699989765870437,
8.72773535696572));
#183138=CARTESIAN_POINT('Ctrl Pts',(1.36071428571431,-0.699989765870433,
8.67812598196571));
#183139=CARTESIAN_POINT('Ctrl Pts',(3.61302921615676,-0.699989765870427,
8.6285166069657));
#183140=CARTESIAN_POINT('Ctrl Pts',(5.20565637684032,-2.29261692655398,
8.5789072319657));
#183141=CARTESIAN_POINT('Ctrl Pts',(6.79828353752389,-3.88524408723754,
8.52929785696569));
#183142=CARTESIAN_POINT('Ctrl Pts',(6.79828353752389,-6.13755901767999,
8.47968848196569));
#183143=CARTESIAN_POINT('Ctrl Pts',(6.7982835375239,-8.38987394812244,8.4300791069657));
#183144=CARTESIAN_POINT('Ctrl Pts',(5.20565637684034,-9.982501108806,8.3804697319657));
#183145=CARTESIAN_POINT('Ctrl Pts',(3.61302921615679,-11.5751282694896,
8.33086035696571));
#183146=CARTESIAN_POINT('Ctrl Pts',(1.36071428571434,-11.5751282694896,
8.28125098196572));
#183147=CARTESIAN_POINT('Ctrl Pts',(-0.891600644728114,-11.5751282694896,
8.23164160696572));
#183148=CARTESIAN_POINT('Ctrl Pts',(-2.48422780541168,-9.98250110880602,
8.18203223196573));
#183149=CARTESIAN_POINT('Ctrl Pts',(-4.07685496609524,-8.38987394812247,
8.13242285696573));
#183150=CARTESIAN_POINT('Ctrl Pts',(-4.07685496609525,-6.13755901768002,
8.08281348196573));
#183151=CARTESIAN_POINT('Ctrl Pts',(-4.07685496609526,-3.88524408723757,
8.03320410696573));
#183152=CARTESIAN_POINT('Ctrl Pts',(-2.4842278054117,-2.29261692655401,
7.98359473196573));
#183153=CARTESIAN_POINT('Ctrl Pts',(-0.891600644728142,-0.699989765870437,
7.93398535696572));
#183154=CARTESIAN_POINT('Ctrl Pts',(1.36071428571431,-0.699989765870433,
7.88437598196571));
#183155=CARTESIAN_POINT('Ctrl Pts',(3.61302921615675,-0.699989765870427,
7.83476660696571));
#183156=CARTESIAN_POINT('Ctrl Pts',(5.20565637684032,-2.29261692655398,
7.7851572319657));
#183157=CARTESIAN_POINT('Ctrl Pts',(6.79828353752388,-3.88524408723754,
7.7355478569657));
#183158=CARTESIAN_POINT('Ctrl Pts',(6.79828353752389,-6.13755901767999,
7.68593848196569));
#183159=CARTESIAN_POINT('Ctrl Pts',(6.7982835375239,-8.38987394812244,7.63632910696569));
#183160=CARTESIAN_POINT('Ctrl Pts',(5.20565637684034,-9.982501108806,7.5867197319657));
#183161=CARTESIAN_POINT('Ctrl Pts',(3.61302921615678,-11.5751282694896,
7.53711035696571));
#183162=CARTESIAN_POINT('Ctrl Pts',(1.36071428571433,-11.5751282694896,
7.48750098196571));
#183163=CARTESIAN_POINT('Ctrl Pts',(-0.891600644728117,-11.5751282694896,
7.43789160696572));
#183164=CARTESIAN_POINT('Ctrl Pts',(-2.48422780541168,-9.98250110880602,
7.38828223196573));
#183165=CARTESIAN_POINT('Ctrl Pts',(-4.07685496609524,-8.38987394812247,
7.33867285696573));
#183166=CARTESIAN_POINT('Ctrl Pts',(-4.07685496609525,-6.13755901768002,
7.28906348196573));
#183167=CARTESIAN_POINT('Ctrl Pts',(-4.07685496609526,-3.88524408723757,
7.23945410696573));
#183168=CARTESIAN_POINT('Ctrl Pts',(-2.4842278054117,-2.29261692655401,
7.18984473196573));
#183169=CARTESIAN_POINT('Ctrl Pts',(-0.891600644728144,-0.699989765870437,
7.14023535696572));
#183170=CARTESIAN_POINT('Ctrl Pts',(1.3607142857143,-0.699989765870433,
7.09062598196571));
#183171=CARTESIAN_POINT('Ctrl Pts',(3.61302921615675,-0.699989765870427,
7.04101660696571));
#183172=CARTESIAN_POINT('Ctrl Pts',(5.20565637684031,-2.29261692655398,
6.9914072319657));
#183173=CARTESIAN_POINT('Ctrl Pts',(6.79828353752388,-3.88524408723754,
6.94179785696569));
#183174=CARTESIAN_POINT('Ctrl Pts',(6.79828353752389,-6.13755901767999,
6.89218848196569));
#183175=CARTESIAN_POINT('Ctrl Pts',(6.79828353752389,-8.38987394812244,
6.84257910696569));
#183176=CARTESIAN_POINT('Ctrl Pts',(5.20565637684034,-9.982501108806,6.7929697319657));
#183177=CARTESIAN_POINT('Ctrl Pts',(3.61302921615678,-11.5751282694896,
6.74336035696571));
#183178=CARTESIAN_POINT('Ctrl Pts',(1.36071428571433,-11.5751282694896,
6.69375098196571));
#183179=CARTESIAN_POINT('Ctrl Pts',(-0.89160064472812,-11.5751282694896,
6.64414160696572));
#183180=CARTESIAN_POINT('Ctrl Pts',(-2.48422780541168,-9.98250110880602,
6.59453223196573));
#183181=CARTESIAN_POINT('Ctrl Pts',(-4.07685496609525,-8.38987394812247,
6.54492285696573));
#183182=CARTESIAN_POINT('Ctrl Pts',(-4.07685496609525,-6.13755901768002,
6.49531348196573));
#183183=CARTESIAN_POINT('Ctrl Pts',(-4.07685496609526,-3.88524408723757,
6.44570410696573));
#183184=CARTESIAN_POINT('Ctrl Pts',(-2.4842278054117,-2.29261692655401,
6.39609473196573));
#183185=CARTESIAN_POINT('Ctrl Pts',(-0.891600644728147,-0.699989765870437,
6.34648535696572));
#183186=CARTESIAN_POINT('Ctrl Pts',(1.3607142857143,-0.699989765870433,
6.29687598196571));
#183187=CARTESIAN_POINT('Ctrl Pts',(3.61302921615675,-0.699989765870427,
6.2472666069657));
#183188=CARTESIAN_POINT('Ctrl Pts',(5.20565637684031,-2.29261692655398,
6.1976572319657));
#183189=CARTESIAN_POINT('Ctrl Pts',(6.79828353752388,-3.88524408723754,
6.14804785696569));
#183190=CARTESIAN_POINT('Ctrl Pts',(6.79828353752388,-6.13755901767999,
6.09843848196569));
#183191=CARTESIAN_POINT('Ctrl Pts',(6.79828353752389,-8.38987394812244,
6.0488291069657));
#183192=CARTESIAN_POINT('Ctrl Pts',(5.20565637684033,-9.982501108806,5.9992197319657));
#183193=CARTESIAN_POINT('Ctrl Pts',(3.61302921615678,-11.5751282694896,
5.9496103569657));
#183194=CARTESIAN_POINT('Ctrl Pts',(1.36071428571433,-11.5751282694896,
5.90000098196571));
#183195=CARTESIAN_POINT('Ctrl Pts',(-0.792169748067518,-11.5751282694896,
5.85258166687801));
#183196=CARTESIAN_POINT('Ctrl Pts',(-2.36155557288302,-10.1013786992501,
5.80456877776761));
#183197=CARTESIAN_POINT('Ctrl Pts',(2.32591428571427,-0.786339686702717,
7.86232872654421));
#183198=CARTESIAN_POINT('Ctrl Pts',(2.32591428571426,-0.736608476556573,
7.83427800175581));
#183199=CARTESIAN_POINT('Ctrl Pts',(2.32591428571429,-0.686884992853215,
7.80621357499269));
#183200=CARTESIAN_POINT('Ctrl Pts',(2.32591428571429,-0.637168644611795,
7.7781365177877));
#183201=CARTESIAN_POINT('Ctrl Pts',(2.32591428571429,-0.587452296636246,
7.75005946073286));
#183202=CARTESIAN_POINT('Ctrl Pts',(2.3259142857146,-0.537743081404177,
7.72196977045827));
#183203=CARTESIAN_POINT('Ctrl Pts',(2.3259142857146,-0.488040466409083,
7.69386841014358));
#183204=CARTESIAN_POINT('Ctrl Pts',(2.3259142857146,-0.413079402383477,
7.65148617592985));
#183205=CARTESIAN_POINT('Ctrl Pts',(2.32591428571431,-0.338133333565076,
7.6090774111759));
#183206=CARTESIAN_POINT('Ctrl Pts',(2.32591428571429,-0.263200650536821,
7.56664501893854));
#183207=CARTESIAN_POINT('Ctrl Pts',(0.395514285714293,-0.263200650536827,
6.81304444499281));
#183208=CARTESIAN_POINT('Ctrl Pts',(0.395514285714279,-0.31273773721746,
6.84143657863601));
#183209=CARTESIAN_POINT('Ctrl Pts',(0.395514285714272,-0.362277026585004,
6.8698248695488));
#183210=CARTESIAN_POINT('Ctrl Pts',(0.395514285714273,-0.461360350763036,
6.926593168053));
#183211=CARTESIAN_POINT('Ctrl Pts',(0.395514285714299,-0.51090438577062,
6.95497317611227));
#183212=CARTESIAN_POINT('Ctrl Pts',(0.395514285714299,-0.560450981668818,
6.98334871219335));
#183213=CARTESIAN_POINT('Ctrl Pts',(0.395514285714299,-0.635741057557901,
7.02646764349849));
#183214=CARTESIAN_POINT('Ctrl Pts',(0.395514285714104,-0.711037042002775,
7.06957625993556));
#183215=CARTESIAN_POINT('Ctrl Pts',(0.395514285714283,-0.786339686702733,
7.11267323738721));
#183216=CARTESIAN_POINT('Ctrl Pts',(1.36071428571437,-12.1336469966959,
17.4837900444657));
#183217=CARTESIAN_POINT('Ctrl Pts',(-1.12294667637629,-12.1336469966959,
17.4341806694657));
#183218=CARTESIAN_POINT('Ctrl Pts',(-2.87916018483889,-10.3774334882333,
17.3845712944657));
#183219=CARTESIAN_POINT('Ctrl Pts',(-4.6353736933015,-8.62121997977068,
17.3349619194657));
#183220=CARTESIAN_POINT('Ctrl Pts',(-4.63537369330151,-6.13755901768002,
17.2853525444657));
#183221=CARTESIAN_POINT('Ctrl Pts',(-4.63537369330152,-3.65389805558936,
17.2357431694657));
#183222=CARTESIAN_POINT('Ctrl Pts',(-2.87916018483892,-1.89768454712676,
17.1861337944657));
#183223=CARTESIAN_POINT('Ctrl Pts',(-1.12294667637632,-0.141471038664144,
17.1365244194657));
#183224=CARTESIAN_POINT('Ctrl Pts',(1.36071428571434,-0.141471038664139,
17.0869150444657));
#183225=CARTESIAN_POINT('Ctrl Pts',(3.84437524780499,-0.141471038664133,
17.0373056694657));
#183226=CARTESIAN_POINT('Ctrl Pts',(5.6005887562676,-1.89768454712673,16.9876962944657));
#183227=CARTESIAN_POINT('Ctrl Pts',(7.35680226473021,-3.65389805558933,
16.9380869194657));
#183228=CARTESIAN_POINT('Ctrl Pts',(7.35680226473022,-6.13755901767999,
16.8884775444657));
#183229=CARTESIAN_POINT('Ctrl Pts',(7.35680226473022,-8.62121997977064,
16.8388681694657));
#183230=CARTESIAN_POINT('Ctrl Pts',(5.60058875626762,-10.3774334882333,
16.7892587944657));
#183231=CARTESIAN_POINT('Ctrl Pts',(3.84437524780502,-12.1336469966959,
16.7396494194657));
#183232=CARTESIAN_POINT('Ctrl Pts',(1.36071428571437,-12.1336469966959,
16.6900400444657));
#183233=CARTESIAN_POINT('Ctrl Pts',(-1.12294667637629,-12.1336469966959,
16.6404306694657));
#183234=CARTESIAN_POINT('Ctrl Pts',(-2.8791601848389,-10.3774334882333,
16.5908212944657));
#183235=CARTESIAN_POINT('Ctrl Pts',(-4.6353736933015,-8.62121997977068,
16.5412119194657));
#183236=CARTESIAN_POINT('Ctrl Pts',(-4.63537369330151,-6.13755901768002,
16.4916025444657));
#183237=CARTESIAN_POINT('Ctrl Pts',(-4.63537369330152,-3.65389805558936,
16.4419931694657));
#183238=CARTESIAN_POINT('Ctrl Pts',(-2.87916018483892,-1.89768454712676,
16.3923837944657));
#183239=CARTESIAN_POINT('Ctrl Pts',(-1.12294667637632,-0.141471038664144,
16.3427744194657));
#183240=CARTESIAN_POINT('Ctrl Pts',(1.36071428571433,-0.141471038664139,
16.2931650444657));
#183241=CARTESIAN_POINT('Ctrl Pts',(3.84437524780499,-0.141471038664133,
16.2435556694657));
#183242=CARTESIAN_POINT('Ctrl Pts',(5.6005887562676,-1.89768454712673,16.1939462944657));
#183243=CARTESIAN_POINT('Ctrl Pts',(7.35680226473021,-3.65389805558933,
16.1443369194657));
#183244=CARTESIAN_POINT('Ctrl Pts',(7.35680226473021,-6.13755901767999,
16.0947275444657));
#183245=CARTESIAN_POINT('Ctrl Pts',(7.35680226473022,-8.62121997977064,
16.0451181694657));
#183246=CARTESIAN_POINT('Ctrl Pts',(5.60058875626762,-10.3774334882333,
15.9955087944657));
#183247=CARTESIAN_POINT('Ctrl Pts',(3.84437524780502,-12.1336469966959,
15.9458994194657));
#183248=CARTESIAN_POINT('Ctrl Pts',(1.36071428571436,-12.1336469966959,
15.8962900444657));
#183249=CARTESIAN_POINT('Ctrl Pts',(-1.12294667637629,-12.1336469966959,
15.8466806694657));
#183250=CARTESIAN_POINT('Ctrl Pts',(-2.8791601848389,-10.3774334882333,
15.7970712944657));
#183251=CARTESIAN_POINT('Ctrl Pts',(-4.63537369330151,-8.62121997977068,
15.7474619194657));
#183252=CARTESIAN_POINT('Ctrl Pts',(-4.63537369330152,-6.13755901768002,
15.6978525444657));
#183253=CARTESIAN_POINT('Ctrl Pts',(-4.63537369330152,-3.65389805558936,
15.6482431694657));
#183254=CARTESIAN_POINT('Ctrl Pts',(-2.87916018483892,-1.89768454712676,
15.5986337944657));
#183255=CARTESIAN_POINT('Ctrl Pts',(-1.12294667637632,-0.141471038664144,
15.5490244194657));
#183256=CARTESIAN_POINT('Ctrl Pts',(1.36071428571433,-0.141471038664139,
15.4994150444657));
#183257=CARTESIAN_POINT('Ctrl Pts',(3.84437524780498,-0.141471038664133,
15.4498056694657));
#183258=CARTESIAN_POINT('Ctrl Pts',(5.60058875626759,-1.89768454712673,
15.4001962944657));
#183259=CARTESIAN_POINT('Ctrl Pts',(7.3568022647302,-3.65389805558933,15.3505869194657));
#183260=CARTESIAN_POINT('Ctrl Pts',(7.35680226473021,-6.13755901767999,
15.3009775444657));
#183261=CARTESIAN_POINT('Ctrl Pts',(7.35680226473022,-8.62121997977064,
15.2513681694657));
#183262=CARTESIAN_POINT('Ctrl Pts',(5.60058875626762,-10.3774334882333,
15.2017587944657));
#183263=CARTESIAN_POINT('Ctrl Pts',(3.84437524780502,-12.1336469966959,
15.1521494194657));
#183264=CARTESIAN_POINT('Ctrl Pts',(1.36071428571436,-12.1336469966959,
15.1025400444657));
#183265=CARTESIAN_POINT('Ctrl Pts',(-1.12294667637629,-12.1336469966959,
15.0529306694657));
#183266=CARTESIAN_POINT('Ctrl Pts',(-2.8791601848389,-10.3774334882333,
15.0033212944657));
#183267=CARTESIAN_POINT('Ctrl Pts',(-4.63537369330151,-8.62121997977068,
14.9537119194657));
#183268=CARTESIAN_POINT('Ctrl Pts',(-4.63537369330152,-6.13755901768002,
14.9041025444657));
#183269=CARTESIAN_POINT('Ctrl Pts',(-4.63537369330153,-3.65389805558936,
14.8544931694657));
#183270=CARTESIAN_POINT('Ctrl Pts',(-2.87916018483893,-1.89768454712676,
14.8048837944657));
#183271=CARTESIAN_POINT('Ctrl Pts',(-1.12294667637632,-0.141471038664144,
14.7552744194657));
#183272=CARTESIAN_POINT('Ctrl Pts',(1.36071428571433,-0.141471038664139,
14.7056650444657));
#183273=CARTESIAN_POINT('Ctrl Pts',(3.84437524780498,-0.141471038664133,
14.6560556694657));
#183274=CARTESIAN_POINT('Ctrl Pts',(5.60058875626759,-1.89768454712673,
14.6064462944657));
#183275=CARTESIAN_POINT('Ctrl Pts',(7.3568022647302,-3.65389805558933,14.5568369194657));
#183276=CARTESIAN_POINT('Ctrl Pts',(7.35680226473021,-6.13755901767999,
14.5072275444657));
#183277=CARTESIAN_POINT('Ctrl Pts',(7.35680226473021,-8.62121997977064,
14.4576181694657));
#183278=CARTESIAN_POINT('Ctrl Pts',(5.60058875626761,-10.3774334882333,
14.4080087944657));
#183279=CARTESIAN_POINT('Ctrl Pts',(3.84437524780501,-12.1336469966959,
14.3583994194657));
#183280=CARTESIAN_POINT('Ctrl Pts',(1.36071428571436,-12.1336469966959,
14.3087900444657));
#183281=CARTESIAN_POINT('Ctrl Pts',(-1.1229466763763,-12.1336469966959,
14.2591806694657));
#183282=CARTESIAN_POINT('Ctrl Pts',(-2.8791601848389,-10.3774334882333,
14.2095712944657));
#183283=CARTESIAN_POINT('Ctrl Pts',(-4.63537369330151,-8.62121997977068,
14.1599619194657));
#183284=CARTESIAN_POINT('Ctrl Pts',(-4.63537369330152,-6.13755901768002,
14.1103525444657));
#183285=CARTESIAN_POINT('Ctrl Pts',(-4.63537369330153,-3.65389805558936,
14.0607431694657));
#183286=CARTESIAN_POINT('Ctrl Pts',(-2.87916018483893,-1.89768454712676,
14.0111337944657));
#183287=CARTESIAN_POINT('Ctrl Pts',(-1.12294667637633,-0.141471038664144,
13.9615244194657));
#183288=CARTESIAN_POINT('Ctrl Pts',(1.36071428571432,-0.141471038664139,
13.9119150444657));
#183289=CARTESIAN_POINT('Ctrl Pts',(3.84437524780498,-0.141471038664133,
13.8623056694657));
#183290=CARTESIAN_POINT('Ctrl Pts',(5.60058875626759,-1.89768454712673,
13.8126962944657));
#183291=CARTESIAN_POINT('Ctrl Pts',(7.3568022647302,-3.65389805558933,13.7630869194657));
#183292=CARTESIAN_POINT('Ctrl Pts',(7.35680226473021,-6.13755901767999,
13.7134775444657));
#183293=CARTESIAN_POINT('Ctrl Pts',(7.35680226473021,-8.62121997977064,
13.6638681694657));
#183294=CARTESIAN_POINT('Ctrl Pts',(5.60058875626761,-10.3774334882333,
13.6142587944657));
#183295=CARTESIAN_POINT('Ctrl Pts',(3.84437524780501,-12.1336469966959,
13.5646494194657));
#183296=CARTESIAN_POINT('Ctrl Pts',(1.36071428571436,-12.1336469966959,
13.5150400444657));
#183297=CARTESIAN_POINT('Ctrl Pts',(-1.1229466763763,-12.1336469966959,
13.4654306694657));
#183298=CARTESIAN_POINT('Ctrl Pts',(-2.87916018483891,-10.3774334882333,
13.4158212944657));
#183299=CARTESIAN_POINT('Ctrl Pts',(-4.63537369330152,-8.62121997977068,
13.3662119194657));
#183300=CARTESIAN_POINT('Ctrl Pts',(-4.63537369330153,-6.13755901768002,
13.3166025444657));
#183301=CARTESIAN_POINT('Ctrl Pts',(-4.63537369330153,-3.65389805558936,
13.2669931694657));
#183302=CARTESIAN_POINT('Ctrl Pts',(-2.87916018483893,-1.89768454712676,
13.2173837944657));
#183303=CARTESIAN_POINT('Ctrl Pts',(-1.12294667637633,-0.141471038664144,
13.1677744194657));
#183304=CARTESIAN_POINT('Ctrl Pts',(1.36071428571432,-0.141471038664139,
13.1181650444657));
#183305=CARTESIAN_POINT('Ctrl Pts',(3.84437524780497,-0.141471038664133,
13.0685556694657));
#183306=CARTESIAN_POINT('Ctrl Pts',(5.60058875626759,-1.89768454712673,
13.0189462944657));
#183307=CARTESIAN_POINT('Ctrl Pts',(7.3568022647302,-3.65389805558933,12.9693369194657));
#183308=CARTESIAN_POINT('Ctrl Pts',(7.3568022647302,-6.13755901767999,12.9197275444657));
#183309=CARTESIAN_POINT('Ctrl Pts',(7.35680226473021,-8.62121997977064,
12.8701181694657));
#183310=CARTESIAN_POINT('Ctrl Pts',(5.60058875626761,-10.3774334882333,
12.8205087944657));
#183311=CARTESIAN_POINT('Ctrl Pts',(3.84437524780501,-12.1336469966959,
12.7708994194657));
#183312=CARTESIAN_POINT('Ctrl Pts',(1.36071428571435,-12.1336469966959,
12.7212900444657));
#183313=CARTESIAN_POINT('Ctrl Pts',(-1.1229466763763,-12.1336469966959,
12.6716806694657));
#183314=CARTESIAN_POINT('Ctrl Pts',(-2.87916018483891,-10.3774334882333,
12.6220712944657));
#183315=CARTESIAN_POINT('Ctrl Pts',(-4.63537369330152,-8.62121997977068,
12.5724619194657));
#183316=CARTESIAN_POINT('Ctrl Pts',(-4.63537369330153,-6.13755901768002,
12.5228525444657));
#183317=CARTESIAN_POINT('Ctrl Pts',(-4.63537369330153,-3.65389805558936,
12.4732431694657));
#183318=CARTESIAN_POINT('Ctrl Pts',(-2.87916018483893,-1.89768454712676,
12.4236337944657));
#183319=CARTESIAN_POINT('Ctrl Pts',(-1.12294667637633,-0.141471038664144,
12.3740244194657));
#183320=CARTESIAN_POINT('Ctrl Pts',(1.36071428571432,-0.141471038664139,
12.3244150444657));
#183321=CARTESIAN_POINT('Ctrl Pts',(3.84437524780497,-0.141471038664133,
12.2748056694657));
#183322=CARTESIAN_POINT('Ctrl Pts',(5.60058875626758,-1.89768454712673,
12.2251962944657));
#183323=CARTESIAN_POINT('Ctrl Pts',(7.35680226473019,-3.65389805558933,
12.1755869194657));
#183324=CARTESIAN_POINT('Ctrl Pts',(7.3568022647302,-6.13755901767999,12.1259775444657));
#183325=CARTESIAN_POINT('Ctrl Pts',(7.35680226473021,-8.62121997977064,
12.0763681694657));
#183326=CARTESIAN_POINT('Ctrl Pts',(5.60058875626761,-10.3774334882333,
12.0267587944657));
#183327=CARTESIAN_POINT('Ctrl Pts',(3.844375247805,-12.1336469966959,11.9771494194657));
#183328=CARTESIAN_POINT('Ctrl Pts',(1.36071428571435,-12.1336469966959,
11.9275400444657));
#183329=CARTESIAN_POINT('Ctrl Pts',(-1.12294667637631,-12.1336469966959,
11.8779306694657));
#183330=CARTESIAN_POINT('Ctrl Pts',(-2.87916018483891,-10.3774334882333,
11.8283212944657));
#183331=CARTESIAN_POINT('Ctrl Pts',(-4.63537369330152,-8.62121997977068,
11.7787119194657));
#183332=CARTESIAN_POINT('Ctrl Pts',(-4.63537369330153,-6.13755901768002,
11.7291025444657));
#183333=CARTESIAN_POINT('Ctrl Pts',(-4.63537369330154,-3.65389805558936,
11.6794931694657));
#183334=CARTESIAN_POINT('Ctrl Pts',(-2.87916018483894,-1.89768454712676,
11.6298837944657));
#183335=CARTESIAN_POINT('Ctrl Pts',(-1.12294667637634,-0.141471038664144,
11.5802744194657));
#183336=CARTESIAN_POINT('Ctrl Pts',(1.36071428571432,-0.141471038664139,
11.5306650444657));
#183337=CARTESIAN_POINT('Ctrl Pts',(3.84437524780497,-0.141471038664133,
11.4810556694657));
#183338=CARTESIAN_POINT('Ctrl Pts',(5.60058875626758,-1.89768454712673,
11.4314462944657));
#183339=CARTESIAN_POINT('Ctrl Pts',(7.35680226473019,-3.65389805558933,
11.3818369194657));
#183340=CARTESIAN_POINT('Ctrl Pts',(7.3568022647302,-6.13755901767999,11.3322275444657));
#183341=CARTESIAN_POINT('Ctrl Pts',(7.3568022647302,-8.62121997977064,11.2826181694657));
#183342=CARTESIAN_POINT('Ctrl Pts',(5.6005887562676,-10.3774334882333,11.2330087944657));
#183343=CARTESIAN_POINT('Ctrl Pts',(3.844375247805,-12.1336469966959,11.1833994194657));
#183344=CARTESIAN_POINT('Ctrl Pts',(1.36071428571435,-12.1336469966959,
11.1337900444657));
#183345=CARTESIAN_POINT('Ctrl Pts',(-1.12294667637631,-12.1336469966959,
11.0841806694657));
#183346=CARTESIAN_POINT('Ctrl Pts',(-2.87916018483892,-10.3774334882333,
11.0345712944657));
#183347=CARTESIAN_POINT('Ctrl Pts',(-4.63537369330153,-8.62121997977068,
10.9849619194657));
#183348=CARTESIAN_POINT('Ctrl Pts',(-4.63537369330153,-6.13755901768002,
10.9353525444657));
#183349=CARTESIAN_POINT('Ctrl Pts',(-4.63537369330154,-3.65389805558936,
10.8857431694657));
#183350=CARTESIAN_POINT('Ctrl Pts',(-2.87916018483894,-1.89768454712676,
10.8361337944657));
#183351=CARTESIAN_POINT('Ctrl Pts',(-1.12294667637634,-0.141471038664144,
10.7865244194657));
#183352=CARTESIAN_POINT('Ctrl Pts',(1.36071428571431,-0.141471038664139,
10.7369150444657));
#183353=CARTESIAN_POINT('Ctrl Pts',(3.84437524780497,-0.141471038664133,
10.6873056694657));
#183354=CARTESIAN_POINT('Ctrl Pts',(5.60058875626758,-1.89768454712673,
10.6376962944657));
#183355=CARTESIAN_POINT('Ctrl Pts',(7.35680226473019,-3.65389805558933,
10.5880869194657));
#183356=CARTESIAN_POINT('Ctrl Pts',(7.35680226473019,-6.13755901767999,
10.5384775444657));
#183357=CARTESIAN_POINT('Ctrl Pts',(7.3568022647302,-8.62121997977064,10.4888681694657));
#183358=CARTESIAN_POINT('Ctrl Pts',(5.6005887562676,-10.3774334882333,10.4392587944657));
#183359=CARTESIAN_POINT('Ctrl Pts',(3.844375247805,-12.1336469966959,10.3896494194657));
#183360=CARTESIAN_POINT('Ctrl Pts',(1.36071428571435,-12.1336469966959,
10.3400400444657));
#183361=CARTESIAN_POINT('Ctrl Pts',(-1.12294667637631,-12.1336469966959,
10.2904306694657));
#183362=CARTESIAN_POINT('Ctrl Pts',(-2.87916018483892,-10.3774334882333,
10.2408212944657));
#183363=CARTESIAN_POINT('Ctrl Pts',(-4.63537369330153,-8.62121997977068,
10.1912119194657));
#183364=CARTESIAN_POINT('Ctrl Pts',(-4.63537369330154,-6.13755901768002,
10.1416025444657));
#183365=CARTESIAN_POINT('Ctrl Pts',(-4.63537369330154,-3.65389805558936,
10.0919931694657));
#183366=CARTESIAN_POINT('Ctrl Pts',(-2.87916018483894,-1.89768454712676,
10.0423837944657));
#183367=CARTESIAN_POINT('Ctrl Pts',(-1.12294667637634,-0.141471038664144,
9.99277441946572));
#183368=CARTESIAN_POINT('Ctrl Pts',(1.36071428571431,-0.141471038664139,
9.94316504446571));
#183369=CARTESIAN_POINT('Ctrl Pts',(3.84437524780496,-0.141471038664133,
9.89355566946571));
#183370=CARTESIAN_POINT('Ctrl Pts',(5.60058875626757,-1.89768454712673,
9.8439462944657));
#183371=CARTESIAN_POINT('Ctrl Pts',(7.35680226473018,-3.65389805558933,
9.79433691946569));
#183372=CARTESIAN_POINT('Ctrl Pts',(7.35680226473019,-6.13755901767999,
9.74472754446569));
#183373=CARTESIAN_POINT('Ctrl Pts',(7.3568022647302,-8.62121997977064,9.69511816946569));
#183374=CARTESIAN_POINT('Ctrl Pts',(5.6005887562676,-10.3774334882333,9.6455087944657));
#183375=CARTESIAN_POINT('Ctrl Pts',(3.844375247805,-12.1336469966959,9.59589941946571));
#183376=CARTESIAN_POINT('Ctrl Pts',(1.36071428571434,-12.1336469966959,
9.54629004446571));
#183377=CARTESIAN_POINT('Ctrl Pts',(-1.12294667637631,-12.1336469966959,
9.49668066946572));
#183378=CARTESIAN_POINT('Ctrl Pts',(-2.87916018483892,-10.3774334882333,
9.44707129446573));
#183379=CARTESIAN_POINT('Ctrl Pts',(-4.63537369330153,-8.62121997977068,
9.39746191946573));
#183380=CARTESIAN_POINT('Ctrl Pts',(-4.63537369330154,-6.13755901768002,
9.34785254446573));
#183381=CARTESIAN_POINT('Ctrl Pts',(-4.63537369330154,-3.65389805558936,
9.29824316946573));
#183382=CARTESIAN_POINT('Ctrl Pts',(-2.87916018483894,-1.89768454712676,
9.24863379446573));
#183383=CARTESIAN_POINT('Ctrl Pts',(-1.12294667637634,-0.141471038664144,
9.19902441946572));
#183384=CARTESIAN_POINT('Ctrl Pts',(1.36071428571431,-0.141471038664139,
9.14941504446571));
#183385=CARTESIAN_POINT('Ctrl Pts',(3.84437524780496,-0.141471038664133,
9.0998056694657));
#183386=CARTESIAN_POINT('Ctrl Pts',(5.60058875626757,-1.89768454712673,
9.0501962944657));
#183387=CARTESIAN_POINT('Ctrl Pts',(7.35680226473018,-3.65389805558933,
9.00058691946569));
#183388=CARTESIAN_POINT('Ctrl Pts',(7.35680226473019,-6.13755901767999,
8.95097754446569));
#183389=CARTESIAN_POINT('Ctrl Pts',(7.3568022647302,-8.62121997977064,8.90136816946569));
#183390=CARTESIAN_POINT('Ctrl Pts',(5.60058875626759,-10.3774334882333,
8.8517587944657));
#183391=CARTESIAN_POINT('Ctrl Pts',(3.84437524780499,-12.1336469966959,
8.8021494194657));
#183392=CARTESIAN_POINT('Ctrl Pts',(1.36071428571434,-12.1336469966959,
8.75254004446571));
#183393=CARTESIAN_POINT('Ctrl Pts',(-1.12294667637632,-12.1336469966959,
8.70293066946572));
#183394=CARTESIAN_POINT('Ctrl Pts',(-2.87916018483892,-10.3774334882333,
8.65332129446573));
#183395=CARTESIAN_POINT('Ctrl Pts',(-4.63537369330153,-8.62121997977068,
8.60371191946573));
#183396=CARTESIAN_POINT('Ctrl Pts',(-4.63537369330154,-6.13755901768002,
8.55410254446574));
#183397=CARTESIAN_POINT('Ctrl Pts',(-4.63537369330155,-3.65389805558936,
8.50449316946573));
#183398=CARTESIAN_POINT('Ctrl Pts',(-2.87916018483895,-1.89768454712676,
8.45488379446573));
#183399=CARTESIAN_POINT('Ctrl Pts',(-1.12294667637635,-0.141471038664144,
8.40527441946572));
#183400=CARTESIAN_POINT('Ctrl Pts',(1.36071428571431,-0.141471038664139,
8.35566504446571));
#183401=CARTESIAN_POINT('Ctrl Pts',(3.84437524780496,-0.141471038664133,
8.3060556694657));
#183402=CARTESIAN_POINT('Ctrl Pts',(5.60058875626757,-1.89768454712673,
8.2564462944657));
#183403=CARTESIAN_POINT('Ctrl Pts',(7.35680226473018,-3.65389805558933,
8.20683691946569));
#183404=CARTESIAN_POINT('Ctrl Pts',(7.35680226473019,-6.13755901767999,
8.15722754446569));
#183405=CARTESIAN_POINT('Ctrl Pts',(7.35680226473019,-8.62121997977064,
8.10761816946569));
#183406=CARTESIAN_POINT('Ctrl Pts',(5.60058875626759,-10.3774334882333,
8.0580087944657));
#183407=CARTESIAN_POINT('Ctrl Pts',(3.84437524780499,-12.1336469966959,
8.00839941946571));
#183408=CARTESIAN_POINT('Ctrl Pts',(1.36071428571434,-12.1336469966959,
7.95879004446571));
#183409=CARTESIAN_POINT('Ctrl Pts',(-1.12294667637632,-12.1336469966959,
7.90918066946572));
#183410=CARTESIAN_POINT('Ctrl Pts',(-2.87916018483893,-10.3774334882333,
7.85957129446573));
#183411=CARTESIAN_POINT('Ctrl Pts',(-4.63537369330153,-8.62121997977068,
7.80996191946573));
#183412=CARTESIAN_POINT('Ctrl Pts',(-4.63537369330154,-6.13755901768002,
7.76035254446573));
#183413=CARTESIAN_POINT('Ctrl Pts',(-4.63537369330155,-3.65389805558936,
7.71074316946573));
#183414=CARTESIAN_POINT('Ctrl Pts',(-2.87916018483895,-1.89768454712676,
7.66113379446573));
#183415=CARTESIAN_POINT('Ctrl Pts',(-1.12294667637635,-0.141471038664144,
7.61152441946572));
#183416=CARTESIAN_POINT('Ctrl Pts',(1.3607142857143,-0.141471038664139,
7.56191504446571));
#183417=CARTESIAN_POINT('Ctrl Pts',(3.84437524780496,-0.141471038664133,
7.5123056694657));
#183418=CARTESIAN_POINT('Ctrl Pts',(5.60058875626757,-1.89768454712673,
7.4626962944657));
#183419=CARTESIAN_POINT('Ctrl Pts',(7.35680226473017,-3.65389805558933,
7.41308691946569));
#183420=CARTESIAN_POINT('Ctrl Pts',(7.35680226473018,-6.13755901767999,
7.36347754446569));
#183421=CARTESIAN_POINT('Ctrl Pts',(7.35680226473019,-8.62121997977064,
7.31386816946569));
#183422=CARTESIAN_POINT('Ctrl Pts',(5.60058875626759,-10.3774334882333,
7.2642587944657));
#183423=CARTESIAN_POINT('Ctrl Pts',(3.84437524780499,-12.1336469966959,
7.2146494194657));
#183424=CARTESIAN_POINT('Ctrl Pts',(1.36071428571433,-12.1336469966959,
7.16504004446571));
#183425=CARTESIAN_POINT('Ctrl Pts',(-1.12294667637632,-12.1336469966959,
7.11543066946572));
#183426=CARTESIAN_POINT('Ctrl Pts',(-2.87916018483893,-10.3774334882333,
7.06582129446573));
#183427=CARTESIAN_POINT('Ctrl Pts',(-4.63537369330154,-8.62121997977068,
7.01621191946573));
#183428=CARTESIAN_POINT('Ctrl Pts',(-4.63537369330155,-6.13755901768002,
6.96660254446573));
#183429=CARTESIAN_POINT('Ctrl Pts',(-4.63537369330155,-3.65389805558936,
6.91699316946573));
#183430=CARTESIAN_POINT('Ctrl Pts',(-2.87916018483895,-1.89768454712676,
6.86738379446573));
#183431=CARTESIAN_POINT('Ctrl Pts',(-1.12294667637635,-0.141471038664144,
6.81777441946572));
#183432=CARTESIAN_POINT('Ctrl Pts',(1.3607142857143,-0.141471038664139,
6.76816504446571));
#183433=CARTESIAN_POINT('Ctrl Pts',(3.84437524780495,-0.141471038664133,
6.7185556694657));
#183434=CARTESIAN_POINT('Ctrl Pts',(5.60058875626756,-1.89768454712673,
6.6689462944657));
#183435=CARTESIAN_POINT('Ctrl Pts',(7.35680226473017,-3.65389805558933,
6.61933691946569));
#183436=CARTESIAN_POINT('Ctrl Pts',(7.35680226473018,-6.13755901767999,
6.56972754446569));
#183437=CARTESIAN_POINT('Ctrl Pts',(7.35680226473019,-8.62121997977064,
6.52011816946569));
#183438=CARTESIAN_POINT('Ctrl Pts',(5.60058875626759,-10.3774334882333,
6.4705087944657));
#183439=CARTESIAN_POINT('Ctrl Pts',(3.84437524780499,-12.1336469966959,
6.4208994194657));
#183440=CARTESIAN_POINT('Ctrl Pts',(1.36071428571433,-12.1336469966959,
6.37129004446571));
#183441=CARTESIAN_POINT('Ctrl Pts',(-1.12294667637632,-12.1336469966959,
6.32168066946572));
#183442=CARTESIAN_POINT('Ctrl Pts',(-2.87916018483893,-10.3774334882333,
6.27207129446573));
#183443=CARTESIAN_POINT('Ctrl Pts',(-4.63537369330154,-8.62121997977068,
6.22246191946573));
#183444=CARTESIAN_POINT('Ctrl Pts',(-4.63537369330155,-6.13755901768002,
6.17285254446573));
#183445=CARTESIAN_POINT('Ctrl Pts',(-4.63537369330156,-3.65389805558936,
6.12324316946573));
#183446=CARTESIAN_POINT('Ctrl Pts',(-2.87916018483896,-1.89768454712676,
6.07363379446573));
#183447=CARTESIAN_POINT('Ctrl Pts',(-1.12294667637636,-0.141471038664144,
6.02402441946572));
#183448=CARTESIAN_POINT('Ctrl Pts',(1.3607142857143,-0.141471038664139,
5.97441504446571));
#183449=CARTESIAN_POINT('Ctrl Pts',(3.84437524780495,-0.141471038664133,
5.9248056694657));
#183450=CARTESIAN_POINT('Ctrl Pts',(5.60058875626756,-1.89768454712673,
5.8751962944657));
#183451=CARTESIAN_POINT('Ctrl Pts',(7.35680226473017,-3.65389805558933,
5.82558691946569));
#183452=CARTESIAN_POINT('Ctrl Pts',(7.35680226473018,-6.13755901767999,
5.77597754446569));
#183453=CARTESIAN_POINT('Ctrl Pts',(7.35680226473019,-8.62121997977064,
5.72636816946569));
#183454=CARTESIAN_POINT('Ctrl Pts',(5.60058875626758,-10.3774334882333,
5.6767587944657));
#183455=CARTESIAN_POINT('Ctrl Pts',(3.84437524780498,-12.1336469966959,
5.6271494194657));
#183456=CARTESIAN_POINT('Ctrl Pts',(1.36071428571433,-12.1336469966959,
5.57754004446571));
#183457=CARTESIAN_POINT('Ctrl Pts',(-1.01330275708077,-12.1336469966959,
5.53012072937801));
#183458=CARTESIAN_POINT('Ctrl Pts',(-2.74388770098424,-10.5085215641781,
5.48210784026761));
#183459=CARTESIAN_POINT('Ctrl Pts',(1.36071428571437,-11.5751282694896,
17.8062509819657));
#183460=CARTESIAN_POINT('Ctrl Pts',(-0.891600644728081,-11.5751282694896,
17.7566416069657));
#183461=CARTESIAN_POINT('Ctrl Pts',(-2.48422780541164,-9.98250110880602,
17.7070322319657));
#183462=CARTESIAN_POINT('Ctrl Pts',(-4.07685496609521,-8.38987394812247,
17.6574228569657));
#183463=CARTESIAN_POINT('Ctrl Pts',(-4.07685496609522,-6.13755901768002,
17.6078134819657));
#183464=CARTESIAN_POINT('Ctrl Pts',(-4.07685496609522,-3.88524408723757,
17.5582041069657));
#183465=CARTESIAN_POINT('Ctrl Pts',(-2.48422780541167,-2.29261692655401,
17.5085947319657));
#183466=CARTESIAN_POINT('Ctrl Pts',(-0.891600644728108,-0.699989765870437,
17.4589853569657));
#183467=CARTESIAN_POINT('Ctrl Pts',(1.36071428571434,-0.699989765870433,
17.4093759819657));
#183468=CARTESIAN_POINT('Ctrl Pts',(3.61302921615679,-0.699989765870427,
17.3597666069657));
#183469=CARTESIAN_POINT('Ctrl Pts',(5.20565637684035,-2.29261692655398,
17.3101572319657));
#183470=CARTESIAN_POINT('Ctrl Pts',(6.79828353752392,-3.88524408723754,
17.2605478569657));
#183471=CARTESIAN_POINT('Ctrl Pts',(6.79828353752392,-6.13755901767999,
17.2109384819657));
#183472=CARTESIAN_POINT('Ctrl Pts',(6.79828353752393,-8.38987394812244,
17.1613291069657));
#183473=CARTESIAN_POINT('Ctrl Pts',(5.20565637684037,-9.982501108806,17.1117197319657));
#183474=CARTESIAN_POINT('Ctrl Pts',(3.61302921615682,-11.5751282694896,
17.0621103569657));
#183475=CARTESIAN_POINT('Ctrl Pts',(1.36071428571437,-11.5751282694896,
17.0125009819657));
#183476=CARTESIAN_POINT('Ctrl Pts',(-0.891600644728083,-11.5751282694896,
16.9628916069657));
#183477=CARTESIAN_POINT('Ctrl Pts',(-2.48422780541165,-9.98250110880602,
16.9132822319657));
#183478=CARTESIAN_POINT('Ctrl Pts',(-4.07685496609521,-8.38987394812247,
16.8636728569657));
#183479=CARTESIAN_POINT('Ctrl Pts',(-4.07685496609522,-6.13755901768002,
16.8140634819657));
#183480=CARTESIAN_POINT('Ctrl Pts',(-4.07685496609523,-3.88524408723757,
16.7644541069657));
#183481=CARTESIAN_POINT('Ctrl Pts',(-2.48422780541167,-2.29261692655401,
16.7148447319657));
#183482=CARTESIAN_POINT('Ctrl Pts',(-0.891600644728111,-0.699989765870437,
16.6652353569657));
#183483=CARTESIAN_POINT('Ctrl Pts',(1.36071428571434,-0.699989765870433,
16.6156259819657));
#183484=CARTESIAN_POINT('Ctrl Pts',(3.61302921615678,-0.699989765870427,
16.5660166069657));
#183485=CARTESIAN_POINT('Ctrl Pts',(5.20565637684035,-2.29261692655398,
16.5164072319657));
#183486=CARTESIAN_POINT('Ctrl Pts',(6.79828353752391,-3.88524408723754,
16.4667978569657));
#183487=CARTESIAN_POINT('Ctrl Pts',(6.79828353752392,-6.13755901767999,
16.4171884819657));
#183488=CARTESIAN_POINT('Ctrl Pts',(6.79828353752393,-8.38987394812244,
16.3675791069657));
#183489=CARTESIAN_POINT('Ctrl Pts',(5.20565637684037,-9.982501108806,16.3179697319657));
#183490=CARTESIAN_POINT('Ctrl Pts',(3.61302921615681,-11.5751282694896,
16.2683603569657));
#183491=CARTESIAN_POINT('Ctrl Pts',(1.36071428571436,-11.5751282694896,
16.2187509819657));
#183492=CARTESIAN_POINT('Ctrl Pts',(-0.891600644728086,-11.5751282694896,
16.1691416069657));
#183493=CARTESIAN_POINT('Ctrl Pts',(-2.48422780541165,-9.98250110880602,
16.1195322319657));
#183494=CARTESIAN_POINT('Ctrl Pts',(-4.07685496609522,-8.38987394812247,
16.0699228569657));
#183495=CARTESIAN_POINT('Ctrl Pts',(-4.07685496609522,-6.13755901768002,
16.0203134819657));
#183496=CARTESIAN_POINT('Ctrl Pts',(-4.07685496609523,-3.88524408723757,
15.9707041069657));
#183497=CARTESIAN_POINT('Ctrl Pts',(-2.48422780541167,-2.29261692655401,
15.9210947319657));
#183498=CARTESIAN_POINT('Ctrl Pts',(-0.891600644728114,-0.699989765870437,
15.8714853569657));
#183499=CARTESIAN_POINT('Ctrl Pts',(1.36071428571433,-0.699989765870433,
15.8218759819657));
#183500=CARTESIAN_POINT('Ctrl Pts',(3.61302921615678,-0.699989765870427,
15.7722666069657));
#183501=CARTESIAN_POINT('Ctrl Pts',(5.20565637684035,-2.29261692655398,
15.7226572319657));
#183502=CARTESIAN_POINT('Ctrl Pts',(6.79828353752391,-3.88524408723754,
15.6730478569657));
#183503=CARTESIAN_POINT('Ctrl Pts',(6.79828353752392,-6.13755901767999,
15.6234384819657));
#183504=CARTESIAN_POINT('Ctrl Pts',(6.79828353752392,-8.38987394812244,
15.5738291069657));
#183505=CARTESIAN_POINT('Ctrl Pts',(5.20565637684037,-9.982501108806,15.5242197319657));
#183506=CARTESIAN_POINT('Ctrl Pts',(3.61302921615681,-11.5751282694896,
15.4746103569657));
#183507=CARTESIAN_POINT('Ctrl Pts',(1.36071428571436,-11.5751282694896,
15.4250009819657));
#183508=CARTESIAN_POINT('Ctrl Pts',(-0.891600644728089,-11.5751282694896,
15.3753916069657));
#183509=CARTESIAN_POINT('Ctrl Pts',(-2.48422780541165,-9.98250110880602,
15.3257822319657));
#183510=CARTESIAN_POINT('Ctrl Pts',(-4.07685496609522,-8.38987394812247,
15.2761728569657));
#183511=CARTESIAN_POINT('Ctrl Pts',(-4.07685496609522,-6.13755901768002,
15.2265634819657));
#183512=CARTESIAN_POINT('Ctrl Pts',(-4.07685496609523,-3.88524408723757,
15.1769541069657));
#183513=CARTESIAN_POINT('Ctrl Pts',(-2.48422780541167,-2.29261692655401,
15.1273447319657));
#183514=CARTESIAN_POINT('Ctrl Pts',(-0.891600644728117,-0.699989765870437,
15.0777353569657));
#183515=CARTESIAN_POINT('Ctrl Pts',(1.36071428571433,-0.699989765870433,
15.0281259819657));
#183516=CARTESIAN_POINT('Ctrl Pts',(3.61302921615678,-0.699989765870427,
14.9785166069657));
#183517=CARTESIAN_POINT('Ctrl Pts',(5.20565637684034,-2.29261692655398,
14.9289072319657));
#183518=CARTESIAN_POINT('Ctrl Pts',(6.79828353752391,-3.88524408723754,
14.8792978569657));
#183519=CARTESIAN_POINT('Ctrl Pts',(6.79828353752391,-6.13755901767999,
14.8296884819657));
#183520=CARTESIAN_POINT('Ctrl Pts',(6.79828353752392,-8.38987394812244,
14.7800791069657));
#183521=CARTESIAN_POINT('Ctrl Pts',(5.20565637684036,-9.982501108806,14.7304697319657));
#183522=CARTESIAN_POINT('Ctrl Pts',(3.61302921615681,-11.5751282694896,
14.6808603569657));
#183523=CARTESIAN_POINT('Ctrl Pts',(1.36071428571436,-11.5751282694896,
14.6312509819657));
#183524=CARTESIAN_POINT('Ctrl Pts',(-0.891600644728092,-11.5751282694896,
14.5816416069657));
#183525=CARTESIAN_POINT('Ctrl Pts',(-2.48422780541166,-9.98250110880602,
14.5320322319657));
#183526=CARTESIAN_POINT('Ctrl Pts',(-4.07685496609522,-8.38987394812247,
14.4824228569657));
#183527=CARTESIAN_POINT('Ctrl Pts',(-4.07685496609523,-6.13755901768002,
14.4328134819657));
#183528=CARTESIAN_POINT('Ctrl Pts',(-4.07685496609523,-3.88524408723757,
14.3832041069657));
#183529=CARTESIAN_POINT('Ctrl Pts',(-2.48422780541168,-2.29261692655401,
14.3335947319657));
#183530=CARTESIAN_POINT('Ctrl Pts',(-0.89160064472812,-0.699989765870437,
14.2839853569657));
#183531=CARTESIAN_POINT('Ctrl Pts',(1.36071428571433,-0.699989765870433,
14.2343759819657));
#183532=CARTESIAN_POINT('Ctrl Pts',(3.61302921615678,-0.699989765870427,
14.1847666069657));
#183533=CARTESIAN_POINT('Ctrl Pts',(5.20565637684034,-2.29261692655398,
14.1351572319657));
#183534=CARTESIAN_POINT('Ctrl Pts',(6.79828353752391,-3.88524408723754,
14.0855478569657));
#183535=CARTESIAN_POINT('Ctrl Pts',(6.79828353752391,-6.13755901767999,
14.0359384819657));
#183536=CARTESIAN_POINT('Ctrl Pts',(6.79828353752392,-8.38987394812244,
13.9863291069657));
#183537=CARTESIAN_POINT('Ctrl Pts',(5.20565637684036,-9.982501108806,13.9367197319657));
#183538=CARTESIAN_POINT('Ctrl Pts',(3.61302921615681,-11.5751282694896,
13.8871103569657));
#183539=CARTESIAN_POINT('Ctrl Pts',(1.36071428571436,-11.5751282694896,
13.8375009819657));
#183540=CARTESIAN_POINT('Ctrl Pts',(-0.891600644728095,-11.5751282694896,
13.7878916069657));
#183541=CARTESIAN_POINT('Ctrl Pts',(-2.48422780541166,-9.98250110880602,
13.7382822319657));
#183542=CARTESIAN_POINT('Ctrl Pts',(-4.07685496609522,-8.38987394812247,
13.6886728569657));
#183543=CARTESIAN_POINT('Ctrl Pts',(-4.07685496609523,-6.13755901768002,
13.6390634819657));
#183544=CARTESIAN_POINT('Ctrl Pts',(-4.07685496609524,-3.88524408723757,
13.5894541069657));
#183545=CARTESIAN_POINT('Ctrl Pts',(-2.48422780541168,-2.29261692655401,
13.5398447319657));
#183546=CARTESIAN_POINT('Ctrl Pts',(-0.891600644728122,-0.699989765870437,
13.4902353569657));
#183547=CARTESIAN_POINT('Ctrl Pts',(1.36071428571433,-0.699989765870433,
13.4406259819657));
#183548=CARTESIAN_POINT('Ctrl Pts',(3.61302921615677,-0.699989765870427,
13.3910166069657));
#183549=CARTESIAN_POINT('Ctrl Pts',(5.20565637684034,-2.29261692655398,
13.3414072319657));
#183550=CARTESIAN_POINT('Ctrl Pts',(6.7982835375239,-3.88524408723754,13.2917978569657));
#183551=CARTESIAN_POINT('Ctrl Pts',(6.79828353752391,-6.13755901767999,
13.2421884819657));
#183552=CARTESIAN_POINT('Ctrl Pts',(6.79828353752391,-8.38987394812244,
13.1925791069657));
#183553=CARTESIAN_POINT('Ctrl Pts',(5.20565637684036,-9.982501108806,13.1429697319657));
#183554=CARTESIAN_POINT('Ctrl Pts',(3.6130292161568,-11.5751282694896,13.0933603569657));
#183555=CARTESIAN_POINT('Ctrl Pts',(1.36071428571435,-11.5751282694896,
13.0437509819657));
#183556=CARTESIAN_POINT('Ctrl Pts',(-0.891600644728097,-11.5751282694896,
12.9941416069657));
#183557=CARTESIAN_POINT('Ctrl Pts',(-2.48422780541166,-9.98250110880602,
12.9445322319657));
#183558=CARTESIAN_POINT('Ctrl Pts',(-4.07685496609523,-8.38987394812247,
12.8949228569657));
#183559=CARTESIAN_POINT('Ctrl Pts',(-4.07685496609523,-6.13755901768002,
12.8453134819657));
#183560=CARTESIAN_POINT('Ctrl Pts',(-4.07685496609524,-3.88524408723757,
12.7957041069657));
#183561=CARTESIAN_POINT('Ctrl Pts',(-2.48422780541168,-2.29261692655401,
12.7460947319657));
#183562=CARTESIAN_POINT('Ctrl Pts',(-0.891600644728125,-0.699989765870437,
12.6964853569657));
#183563=CARTESIAN_POINT('Ctrl Pts',(1.36071428571432,-0.699989765870433,
12.6468759819657));
#183564=CARTESIAN_POINT('Ctrl Pts',(3.61302921615677,-0.699989765870427,
12.5972666069657));
#183565=CARTESIAN_POINT('Ctrl Pts',(5.20565637684033,-2.29261692655398,
12.5476572319657));
#183566=CARTESIAN_POINT('Ctrl Pts',(6.7982835375239,-3.88524408723754,12.4980478569657));
#183567=CARTESIAN_POINT('Ctrl Pts',(6.79828353752391,-6.13755901767999,
12.4484384819657));
#183568=CARTESIAN_POINT('Ctrl Pts',(6.79828353752391,-8.38987394812244,
12.3988291069657));
#183569=CARTESIAN_POINT('Ctrl Pts',(5.20565637684036,-9.982501108806,12.3492197319657));
#183570=CARTESIAN_POINT('Ctrl Pts',(3.6130292161568,-11.5751282694896,12.2996103569657));
#183571=CARTESIAN_POINT('Ctrl Pts',(1.36071428571435,-11.5751282694896,
12.2500009819657));
#183572=CARTESIAN_POINT('Ctrl Pts',(-0.8916006447281,-11.5751282694896,
12.2003916069657));
#183573=CARTESIAN_POINT('Ctrl Pts',(-2.48422780541166,-9.98250110880602,
12.1507822319657));
#183574=CARTESIAN_POINT('Ctrl Pts',(-4.07685496609523,-8.38987394812247,
12.1011728569657));
#183575=CARTESIAN_POINT('Ctrl Pts',(-4.07685496609524,-6.13755901768002,
12.0515634819657));
#183576=CARTESIAN_POINT('Ctrl Pts',(-4.07685496609524,-3.88524408723757,
12.0019541069657));
#183577=CARTESIAN_POINT('Ctrl Pts',(-2.48422780541168,-2.29261692655401,
11.9523447319657));
#183578=CARTESIAN_POINT('Ctrl Pts',(-0.891600644728128,-0.699989765870437,
11.9027353569657));
#183579=CARTESIAN_POINT('Ctrl Pts',(1.36071428571432,-0.699989765870433,
11.8531259819657));
#183580=CARTESIAN_POINT('Ctrl Pts',(3.61302921615677,-0.699989765870427,
11.8035166069657));
#183581=CARTESIAN_POINT('Ctrl Pts',(5.20565637684033,-2.29261692655398,
11.7539072319657));
#183582=CARTESIAN_POINT('Ctrl Pts',(6.7982835375239,-3.88524408723754,11.7042978569657));
#183583=CARTESIAN_POINT('Ctrl Pts',(6.79828353752391,-6.13755901767999,
11.6546884819657));
#183584=CARTESIAN_POINT('Ctrl Pts',(6.79828353752391,-8.38987394812244,
11.6050791069657));
#183585=CARTESIAN_POINT('Ctrl Pts',(5.20565637684035,-9.982501108806,11.5554697319657));
#183586=CARTESIAN_POINT('Ctrl Pts',(3.6130292161568,-11.5751282694896,11.5058603569657));
#183587=CARTESIAN_POINT('Ctrl Pts',(1.36071428571435,-11.5751282694896,
11.4562509819657));
#183588=CARTESIAN_POINT('Ctrl Pts',(-0.891600644728103,-11.5751282694896,
11.4066416069657));
#183589=CARTESIAN_POINT('Ctrl Pts',(-2.48422780541167,-9.98250110880602,
11.3570322319657));
#183590=CARTESIAN_POINT('Ctrl Pts',(-4.07685496609523,-8.38987394812247,
11.3074228569657));
#183591=CARTESIAN_POINT('Ctrl Pts',(-4.07685496609524,-6.13755901768002,
11.2578134819657));
#183592=CARTESIAN_POINT('Ctrl Pts',(-4.07685496609524,-3.88524408723757,
11.2082041069657));
#183593=CARTESIAN_POINT('Ctrl Pts',(-2.48422780541169,-2.29261692655401,
11.1585947319657));
#183594=CARTESIAN_POINT('Ctrl Pts',(-0.89160064472813,-0.699989765870437,
11.1089853569657));
#183595=CARTESIAN_POINT('Ctrl Pts',(1.36071428571432,-0.699989765870433,
11.0593759819657));
#183596=CARTESIAN_POINT('Ctrl Pts',(3.61302921615676,-0.699989765870427,
11.0097666069657));
#183597=CARTESIAN_POINT('Ctrl Pts',(5.20565637684033,-2.29261692655398,
10.9601572319657));
#183598=CARTESIAN_POINT('Ctrl Pts',(6.79828353752389,-3.88524408723754,
10.9105478569657));
#183599=CARTESIAN_POINT('Ctrl Pts',(6.7982835375239,-6.13755901767999,10.8609384819657));
#183600=CARTESIAN_POINT('Ctrl Pts',(6.79828353752391,-8.38987394812244,
10.8113291069657));
#183601=CARTESIAN_POINT('Ctrl Pts',(5.20565637684035,-9.982501108806,10.7617197319657));
#183602=CARTESIAN_POINT('Ctrl Pts',(3.61302921615679,-11.5751282694896,
10.7121103569657));
#183603=CARTESIAN_POINT('Ctrl Pts',(1.36071428571434,-11.5751282694896,
10.6625009819657));
#183604=CARTESIAN_POINT('Ctrl Pts',(-0.891600644728105,-11.5751282694896,
10.6128916069657));
#183605=CARTESIAN_POINT('Ctrl Pts',(-2.48422780541167,-9.98250110880602,
10.5632822319657));
#183606=CARTESIAN_POINT('Ctrl Pts',(-4.07685496609523,-8.38987394812247,
10.5136728569657));
#183607=CARTESIAN_POINT('Ctrl Pts',(-4.07685496609524,-6.13755901768002,
10.4640634819657));
#183608=CARTESIAN_POINT('Ctrl Pts',(-4.07685496609525,-3.88524408723757,
10.4144541069657));
#183609=CARTESIAN_POINT('Ctrl Pts',(-2.48422780541169,-2.29261692655401,
10.3648447319657));
#183610=CARTESIAN_POINT('Ctrl Pts',(-0.891600644728133,-0.699989765870437,
10.3152353569657));
#183611=CARTESIAN_POINT('Ctrl Pts',(1.36071428571431,-0.699989765870433,
10.2656259819657));
#183612=CARTESIAN_POINT('Ctrl Pts',(3.61302921615676,-0.699989765870427,
10.2160166069657));
#183613=CARTESIAN_POINT('Ctrl Pts',(5.20565637684033,-2.29261692655398,
10.1664072319657));
#183614=CARTESIAN_POINT('Ctrl Pts',(6.79828353752389,-3.88524408723754,
10.1167978569657));
#183615=CARTESIAN_POINT('Ctrl Pts',(6.7982835375239,-6.13755901767999,10.0671884819657));
#183616=CARTESIAN_POINT('Ctrl Pts',(6.7982835375239,-8.38987394812244,10.0175791069657));
#183617=CARTESIAN_POINT('Ctrl Pts',(5.20565637684035,-9.982501108806,9.9679697319657));
#183618=CARTESIAN_POINT('Ctrl Pts',(3.61302921615679,-11.5751282694896,
9.91836035696571));
#183619=CARTESIAN_POINT('Ctrl Pts',(1.36071428571434,-11.5751282694896,
9.86875098196571));
#183620=CARTESIAN_POINT('Ctrl Pts',(-0.891600644728108,-11.5751282694896,
9.81914160696572));
#183621=CARTESIAN_POINT('Ctrl Pts',(-2.48422780541167,-9.98250110880602,
9.76953223196573));
#183622=CARTESIAN_POINT('Ctrl Pts',(-4.07685496609524,-8.38987394812247,
9.71992285696573));
#183623=CARTESIAN_POINT('Ctrl Pts',(-4.07685496609524,-6.13755901768002,
9.67031348196573));
#183624=CARTESIAN_POINT('Ctrl Pts',(-4.07685496609525,-3.88524408723757,
9.62070410696574));
#183625=CARTESIAN_POINT('Ctrl Pts',(-2.48422780541169,-2.29261692655401,
9.57109473196573));
#183626=CARTESIAN_POINT('Ctrl Pts',(-0.891600644728136,-0.699989765870437,
9.52148535696572));
#183627=CARTESIAN_POINT('Ctrl Pts',(1.36071428571431,-0.699989765870433,
9.47187598196571));
#183628=CARTESIAN_POINT('Ctrl Pts',(3.61302921615676,-0.699989765870427,
9.42226660696571));
#183629=CARTESIAN_POINT('Ctrl Pts',(5.20565637684032,-2.29261692655398,
9.3726572319657));
#183630=CARTESIAN_POINT('Ctrl Pts',(6.79828353752389,-3.88524408723754,
9.3230478569657));
#183631=CARTESIAN_POINT('Ctrl Pts',(6.7982835375239,-6.13755901767999,9.2734384819657));
#183632=CARTESIAN_POINT('Ctrl Pts',(6.7982835375239,-8.38987394812244,9.2238291069657));
#183633=CARTESIAN_POINT('Ctrl Pts',(5.20565637684034,-9.982501108806,9.1742197319657));
#183634=CARTESIAN_POINT('Ctrl Pts',(3.61302921615679,-11.5751282694896,
9.12461035696571));
#183635=CARTESIAN_POINT('Ctrl Pts',(1.36071428571434,-11.5751282694896,
9.07500098196571));
#183636=CARTESIAN_POINT('Ctrl Pts',(-0.891600644728111,-11.5751282694896,
9.02539160696572));
#183637=CARTESIAN_POINT('Ctrl Pts',(-2.48422780541167,-9.98250110880602,
8.97578223196573));
#183638=CARTESIAN_POINT('Ctrl Pts',(-4.07685496609524,-8.38987394812247,
8.92617285696573));
#183639=CARTESIAN_POINT('Ctrl Pts',(-4.07685496609525,-6.13755901768002,
8.87656348196573));
#183640=CARTESIAN_POINT('Ctrl Pts',(-4.07685496609525,-3.88524408723757,
8.82695410696573));
#183641=CARTESIAN_POINT('Ctrl Pts',(-2.4842278054117,-2.29261692655401,
8.77734473196573));
#183642=CARTESIAN_POINT('Ctrl Pts',(-0.891600644728139,-0.699989765870437,
8.72773535696572));
#183643=CARTESIAN_POINT('Ctrl Pts',(1.36071428571431,-0.699989765870433,
8.67812598196571));
#183644=CARTESIAN_POINT('Ctrl Pts',(3.61302921615676,-0.699989765870427,
8.6285166069657));
#183645=CARTESIAN_POINT('Ctrl Pts',(5.20565637684032,-2.29261692655398,
8.5789072319657));
#183646=CARTESIAN_POINT('Ctrl Pts',(6.79828353752389,-3.88524408723754,
8.52929785696569));
#183647=CARTESIAN_POINT('Ctrl Pts',(6.79828353752389,-6.13755901767999,
8.47968848196569));
#183648=CARTESIAN_POINT('Ctrl Pts',(6.7982835375239,-8.38987394812244,8.4300791069657));
#183649=CARTESIAN_POINT('Ctrl Pts',(5.20565637684034,-9.982501108806,8.3804697319657));
#183650=CARTESIAN_POINT('Ctrl Pts',(3.61302921615679,-11.5751282694896,
8.33086035696571));
#183651=CARTESIAN_POINT('Ctrl Pts',(1.36071428571434,-11.5751282694896,
8.28125098196572));
#183652=CARTESIAN_POINT('Ctrl Pts',(-0.891600644728114,-11.5751282694896,
8.23164160696572));
#183653=CARTESIAN_POINT('Ctrl Pts',(-2.48422780541168,-9.98250110880602,
8.18203223196573));
#183654=CARTESIAN_POINT('Ctrl Pts',(-4.07685496609524,-8.38987394812247,
8.13242285696573));
#183655=CARTESIAN_POINT('Ctrl Pts',(-4.07685496609525,-6.13755901768002,
8.08281348196573));
#183656=CARTESIAN_POINT('Ctrl Pts',(-4.07685496609526,-3.88524408723757,
8.03320410696573));
#183657=CARTESIAN_POINT('Ctrl Pts',(-2.4842278054117,-2.29261692655401,
7.98359473196573));
#183658=CARTESIAN_POINT('Ctrl Pts',(-0.891600644728142,-0.699989765870437,
7.93398535696572));
#183659=CARTESIAN_POINT('Ctrl Pts',(1.36071428571431,-0.699989765870433,
7.88437598196571));
#183660=CARTESIAN_POINT('Ctrl Pts',(3.61302921615675,-0.699989765870427,
7.83476660696571));
#183661=CARTESIAN_POINT('Ctrl Pts',(5.20565637684032,-2.29261692655398,
7.7851572319657));
#183662=CARTESIAN_POINT('Ctrl Pts',(6.79828353752388,-3.88524408723754,
7.7355478569657));
#183663=CARTESIAN_POINT('Ctrl Pts',(6.79828353752389,-6.13755901767999,
7.68593848196569));
#183664=CARTESIAN_POINT('Ctrl Pts',(6.7982835375239,-8.38987394812244,7.63632910696569));
#183665=CARTESIAN_POINT('Ctrl Pts',(5.20565637684034,-9.982501108806,7.5867197319657));
#183666=CARTESIAN_POINT('Ctrl Pts',(3.61302921615678,-11.5751282694896,
7.53711035696571));
#183667=CARTESIAN_POINT('Ctrl Pts',(1.36071428571433,-11.5751282694896,
7.48750098196571));
#183668=CARTESIAN_POINT('Ctrl Pts',(-0.891600644728117,-11.5751282694896,
7.43789160696572));
#183669=CARTESIAN_POINT('Ctrl Pts',(-2.48422780541168,-9.98250110880602,
7.38828223196573));
#183670=CARTESIAN_POINT('Ctrl Pts',(-4.07685496609524,-8.38987394812247,
7.33867285696573));
#183671=CARTESIAN_POINT('Ctrl Pts',(-4.07685496609525,-6.13755901768002,
7.28906348196573));
#183672=CARTESIAN_POINT('Ctrl Pts',(-4.07685496609526,-3.88524408723757,
7.23945410696573));
#183673=CARTESIAN_POINT('Ctrl Pts',(-2.4842278054117,-2.29261692655401,
7.18984473196573));
#183674=CARTESIAN_POINT('Ctrl Pts',(-0.891600644728144,-0.699989765870437,
7.14023535696572));
#183675=CARTESIAN_POINT('Ctrl Pts',(1.3607142857143,-0.699989765870433,
7.09062598196571));
#183676=CARTESIAN_POINT('Ctrl Pts',(3.61302921615675,-0.699989765870427,
7.04101660696571));
#183677=CARTESIAN_POINT('Ctrl Pts',(5.20565637684031,-2.29261692655398,
6.9914072319657));
#183678=CARTESIAN_POINT('Ctrl Pts',(6.79828353752388,-3.88524408723754,
6.94179785696569));
#183679=CARTESIAN_POINT('Ctrl Pts',(6.79828353752389,-6.13755901767999,
6.89218848196569));
#183680=CARTESIAN_POINT('Ctrl Pts',(6.79828353752389,-8.38987394812244,
6.84257910696569));
#183681=CARTESIAN_POINT('Ctrl Pts',(5.20565637684034,-9.982501108806,6.7929697319657));
#183682=CARTESIAN_POINT('Ctrl Pts',(3.61302921615678,-11.5751282694896,
6.74336035696571));
#183683=CARTESIAN_POINT('Ctrl Pts',(1.36071428571433,-11.5751282694896,
6.69375098196571));
#183684=CARTESIAN_POINT('Ctrl Pts',(-0.89160064472812,-11.5751282694896,
6.64414160696572));
#183685=CARTESIAN_POINT('Ctrl Pts',(-2.48422780541168,-9.98250110880602,
6.59453223196573));
#183686=CARTESIAN_POINT('Ctrl Pts',(-4.07685496609525,-8.38987394812247,
6.54492285696573));
#183687=CARTESIAN_POINT('Ctrl Pts',(-4.07685496609525,-6.13755901768002,
6.49531348196573));
#183688=CARTESIAN_POINT('Ctrl Pts',(-4.07685496609526,-3.88524408723757,
6.44570410696573));
#183689=CARTESIAN_POINT('Ctrl Pts',(-2.4842278054117,-2.29261692655401,
6.39609473196573));
#183690=CARTESIAN_POINT('Ctrl Pts',(-0.891600644728147,-0.699989765870437,
6.34648535696572));
#183691=CARTESIAN_POINT('Ctrl Pts',(1.3607142857143,-0.699989765870433,
6.29687598196571));
#183692=CARTESIAN_POINT('Ctrl Pts',(3.61302921615675,-0.699989765870427,
6.2472666069657));
#183693=CARTESIAN_POINT('Ctrl Pts',(5.20565637684031,-2.29261692655398,
6.1976572319657));
#183694=CARTESIAN_POINT('Ctrl Pts',(6.79828353752388,-3.88524408723754,
6.14804785696569));
#183695=CARTESIAN_POINT('Ctrl Pts',(6.79828353752388,-6.13755901767999,
6.09843848196569));
#183696=CARTESIAN_POINT('Ctrl Pts',(6.79828353752389,-8.38987394812244,
6.0488291069657));
#183697=CARTESIAN_POINT('Ctrl Pts',(5.20565637684033,-9.982501108806,5.9992197319657));
#183698=CARTESIAN_POINT('Ctrl Pts',(3.61302921615678,-11.5751282694896,
5.9496103569657));
#183699=CARTESIAN_POINT('Ctrl Pts',(1.36071428571433,-11.5751282694896,
5.90000098196571));
#183700=CARTESIAN_POINT('Ctrl Pts',(-0.792169748067518,-11.5751282694896,
5.85258166687801));
#183701=CARTESIAN_POINT('Ctrl Pts',(-2.36155557288302,-10.1013786992501,
5.80456877776761));
#183702=CARTESIAN_POINT('Ctrl Pts',(2.32591428571426,-0.786339686702717,
7.06857872654421));
#183703=CARTESIAN_POINT('Ctrl Pts',(2.32591428571426,-0.736608476556572,
7.04052800175581));
#183704=CARTESIAN_POINT('Ctrl Pts',(2.32591428571429,-0.686884992853214,
7.01246357499269));
#183705=CARTESIAN_POINT('Ctrl Pts',(2.32591428571429,-0.637168644611794,
6.9843865177877));
#183706=CARTESIAN_POINT('Ctrl Pts',(2.32591428571429,-0.587452296636245,
6.95630946073286));
#183707=CARTESIAN_POINT('Ctrl Pts',(2.3259142857146,-0.537743081404176,
6.92821977045827));
#183708=CARTESIAN_POINT('Ctrl Pts',(2.3259142857146,-0.488040466409082,
6.90011841014358));
#183709=CARTESIAN_POINT('Ctrl Pts',(2.3259142857146,-0.413079402383476,
6.85773617592985));
#183710=CARTESIAN_POINT('Ctrl Pts',(2.32591428571431,-0.338133333565076,
6.8153274111759));
#183711=CARTESIAN_POINT('Ctrl Pts',(2.32591428571429,-0.263200650536821,
6.77289501893854));
#183712=CARTESIAN_POINT('',(0.395514285714293,-0.754752986325593,6.30084473196572));
#183713=CARTESIAN_POINT('',(0.395514285714293,-0.754752986325593,6.30084473196572));
#183714=CARTESIAN_POINT('Ctrl Pts',(0.395514285714262,-0.754752986325594,
6.30084473196572));
#183715=CARTESIAN_POINT('Ctrl Pts',(-0.23608459937985,-0.842044228302399,
6.30084473196572));
#183716=CARTESIAN_POINT('Ctrl Pts',(-0.847743121082038,-1.03825164367311,
6.30084473196572));
#183717=CARTESIAN_POINT('Ctrl Pts',(-2.13180981411421,-1.71244554167974,
6.30084473196572));
#183718=CARTESIAN_POINT('Ctrl Pts',(-2.69459513172003,-2.2103689968716,
6.30084473196573));
#183719=CARTESIAN_POINT('Ctrl Pts',(-3.58737516803635,-3.29409299337445,
6.30084473196573));
#183720=CARTESIAN_POINT('Ctrl Pts',(-3.94012612854374,-3.94621056325658,
6.30084473196573));
#183721=CARTESIAN_POINT('Ctrl Pts',(-4.40590112276199,-5.43812923273982,
6.30084473196574));
#183722=CARTESIAN_POINT('Ctrl Pts',(-4.45644353096814,-6.20629573392904,
6.30084473196572));
#183723=CARTESIAN_POINT('Ctrl Pts',(-4.3300300815407,-7.55410063086635,
6.30084473196572));
#183724=CARTESIAN_POINT('Ctrl Pts',(-4.15681826749014,-8.19815271460049,
6.30084473196573));
#183725=CARTESIAN_POINT('Ctrl Pts',(-3.67655128561733,-9.24000368964093,
6.30084473196573));
#183726=CARTESIAN_POINT('Ctrl Pts',(-3.32890996442867,-9.85941456744381,
6.30084473196573));
#183727=CARTESIAN_POINT('Ctrl Pts',(-2.70795444652433,-10.4833192518541,
6.30084473196573));
#183728=CARTESIAN_POINT('Ctrl Pts',(1.36071428571437,-11.5751282694896,
17.9054697319657));
#183729=CARTESIAN_POINT('Ctrl Pts',(-0.89160064472808,-11.5751282694896,
17.8558603569657));
#183730=CARTESIAN_POINT('Ctrl Pts',(-2.48422780541164,-9.98250110880602,
17.8062509819657));
#183731=CARTESIAN_POINT('Ctrl Pts',(-4.07685496609521,-8.38987394812247,
17.7566416069657));
#183732=CARTESIAN_POINT('Ctrl Pts',(-4.07685496609522,-6.13755901768002,
17.7070322319657));
#183733=CARTESIAN_POINT('Ctrl Pts',(-4.07685496609522,-3.88524408723757,
17.6574228569657));
#183734=CARTESIAN_POINT('Ctrl Pts',(-2.48422780541167,-2.29261692655401,
17.6078134819657));
#183735=CARTESIAN_POINT('Ctrl Pts',(-0.891600644728108,-0.699989765870437,
17.5582041069657));
#183736=CARTESIAN_POINT('Ctrl Pts',(1.36071428571434,-0.699989765870433,
17.5085947319657));
#183737=CARTESIAN_POINT('Ctrl Pts',(3.61302921615679,-0.699989765870427,
17.4589853569657));
#183738=CARTESIAN_POINT('Ctrl Pts',(5.20565637684035,-2.29261692655398,
17.4093759819657));
#183739=CARTESIAN_POINT('Ctrl Pts',(6.79828353752392,-3.88524408723754,
17.3597666069657));
#183740=CARTESIAN_POINT('Ctrl Pts',(6.79828353752392,-6.13755901767999,
17.3101572319657));
#183741=CARTESIAN_POINT('Ctrl Pts',(6.79828353752393,-8.38987394812244,
17.2605478569657));
#183742=CARTESIAN_POINT('Ctrl Pts',(5.20565637684037,-9.982501108806,17.2109384819657));
#183743=CARTESIAN_POINT('Ctrl Pts',(3.61302921615682,-11.5751282694896,
17.1613291069657));
#183744=CARTESIAN_POINT('Ctrl Pts',(1.36071428571437,-11.5751282694896,
17.1117197319657));
#183745=CARTESIAN_POINT('Ctrl Pts',(-0.891600644728083,-11.5751282694896,
17.0621103569657));
#183746=CARTESIAN_POINT('Ctrl Pts',(-2.48422780541165,-9.98250110880602,
17.0125009819657));
#183747=CARTESIAN_POINT('Ctrl Pts',(-4.07685496609521,-8.38987394812247,
16.9628916069657));
#183748=CARTESIAN_POINT('Ctrl Pts',(-4.07685496609522,-6.13755901768002,
16.9132822319657));
#183749=CARTESIAN_POINT('Ctrl Pts',(-4.07685496609522,-3.88524408723757,
16.8636728569657));
#183750=CARTESIAN_POINT('Ctrl Pts',(-2.48422780541167,-2.29261692655401,
16.8140634819657));
#183751=CARTESIAN_POINT('Ctrl Pts',(-0.891600644728111,-0.699989765870437,
16.7644541069657));
#183752=CARTESIAN_POINT('Ctrl Pts',(1.36071428571434,-0.699989765870433,
16.7148447319657));
#183753=CARTESIAN_POINT('Ctrl Pts',(3.61302921615678,-0.699989765870427,
16.6652353569657));
#183754=CARTESIAN_POINT('Ctrl Pts',(5.20565637684035,-2.29261692655398,
16.6156259819657));
#183755=CARTESIAN_POINT('Ctrl Pts',(6.79828353752391,-3.88524408723754,
16.5660166069657));
#183756=CARTESIAN_POINT('Ctrl Pts',(6.79828353752392,-6.13755901767999,
16.5164072319657));
#183757=CARTESIAN_POINT('Ctrl Pts',(6.79828353752393,-8.38987394812244,
16.4667978569657));
#183758=CARTESIAN_POINT('Ctrl Pts',(5.20565637684037,-9.982501108806,16.4171884819657));
#183759=CARTESIAN_POINT('Ctrl Pts',(3.61302921615681,-11.5751282694896,
16.3675791069657));
#183760=CARTESIAN_POINT('Ctrl Pts',(1.36071428571436,-11.5751282694896,
16.3179697319657));
#183761=CARTESIAN_POINT('Ctrl Pts',(-0.891600644728086,-11.5751282694896,
16.2683603569657));
#183762=CARTESIAN_POINT('Ctrl Pts',(-2.48422780541165,-9.98250110880602,
16.2187509819657));
#183763=CARTESIAN_POINT('Ctrl Pts',(-4.07685496609521,-8.38987394812247,
16.1691416069657));
#183764=CARTESIAN_POINT('Ctrl Pts',(-4.07685496609522,-6.13755901768002,
16.1195322319657));
#183765=CARTESIAN_POINT('Ctrl Pts',(-4.07685496609523,-3.88524408723757,
16.0699228569657));
#183766=CARTESIAN_POINT('Ctrl Pts',(-2.48422780541167,-2.29261692655401,
16.0203134819657));
#183767=CARTESIAN_POINT('Ctrl Pts',(-0.891600644728114,-0.699989765870437,
15.9707041069657));
#183768=CARTESIAN_POINT('Ctrl Pts',(1.36071428571433,-0.699989765870433,
15.9210947319657));
#183769=CARTESIAN_POINT('Ctrl Pts',(3.61302921615678,-0.699989765870427,
15.8714853569657));
#183770=CARTESIAN_POINT('Ctrl Pts',(5.20565637684035,-2.29261692655398,
15.8218759819657));
#183771=CARTESIAN_POINT('Ctrl Pts',(6.79828353752391,-3.88524408723754,
15.7722666069657));
#183772=CARTESIAN_POINT('Ctrl Pts',(6.79828353752392,-6.13755901767999,
15.7226572319657));
#183773=CARTESIAN_POINT('Ctrl Pts',(6.79828353752392,-8.38987394812244,
15.6730478569657));
#183774=CARTESIAN_POINT('Ctrl Pts',(5.20565637684037,-9.982501108806,15.6234384819657));
#183775=CARTESIAN_POINT('Ctrl Pts',(3.61302921615681,-11.5751282694896,
15.5738291069657));
#183776=CARTESIAN_POINT('Ctrl Pts',(1.36071428571436,-11.5751282694896,
15.5242197319657));
#183777=CARTESIAN_POINT('Ctrl Pts',(-0.891600644728088,-11.5751282694896,
15.4746103569657));
#183778=CARTESIAN_POINT('Ctrl Pts',(-2.48422780541165,-9.98250110880602,
15.4250009819657));
#183779=CARTESIAN_POINT('Ctrl Pts',(-4.07685496609522,-8.38987394812247,
15.3753916069657));
#183780=CARTESIAN_POINT('Ctrl Pts',(-4.07685496609522,-6.13755901768002,
15.3257822319657));
#183781=CARTESIAN_POINT('Ctrl Pts',(-4.07685496609523,-3.88524408723757,
15.2761728569657));
#183782=CARTESIAN_POINT('Ctrl Pts',(-2.48422780541167,-2.29261692655401,
15.2265634819657));
#183783=CARTESIAN_POINT('Ctrl Pts',(-0.891600644728116,-0.699989765870437,
15.1769541069657));
#183784=CARTESIAN_POINT('Ctrl Pts',(1.36071428571433,-0.699989765870433,
15.1273447319657));
#183785=CARTESIAN_POINT('Ctrl Pts',(3.61302921615678,-0.699989765870427,
15.0777353569657));
#183786=CARTESIAN_POINT('Ctrl Pts',(5.20565637684034,-2.29261692655398,
15.0281259819657));
#183787=CARTESIAN_POINT('Ctrl Pts',(6.79828353752391,-3.88524408723754,
14.9785166069657));
#183788=CARTESIAN_POINT('Ctrl Pts',(6.79828353752392,-6.13755901767999,
14.9289072319657));
#183789=CARTESIAN_POINT('Ctrl Pts',(6.79828353752392,-8.38987394812244,
14.8792978569657));
#183790=CARTESIAN_POINT('Ctrl Pts',(5.20565637684036,-9.982501108806,14.8296884819657));
#183791=CARTESIAN_POINT('Ctrl Pts',(3.61302921615681,-11.5751282694896,
14.7800791069657));
#183792=CARTESIAN_POINT('Ctrl Pts',(1.36071428571436,-11.5751282694896,
14.7304697319657));
#183793=CARTESIAN_POINT('Ctrl Pts',(-0.891600644728091,-11.5751282694896,
14.6808603569657));
#183794=CARTESIAN_POINT('Ctrl Pts',(-2.48422780541165,-9.98250110880602,
14.6312509819657));
#183795=CARTESIAN_POINT('Ctrl Pts',(-4.07685496609522,-8.38987394812247,
14.5816416069657));
#183796=CARTESIAN_POINT('Ctrl Pts',(-4.07685496609523,-6.13755901768002,
14.5320322319657));
#183797=CARTESIAN_POINT('Ctrl Pts',(-4.07685496609523,-3.88524408723757,
14.4824228569657));
#183798=CARTESIAN_POINT('Ctrl Pts',(-2.48422780541168,-2.29261692655401,
14.4328134819657));
#183799=CARTESIAN_POINT('Ctrl Pts',(-0.891600644728119,-0.699989765870437,
14.3832041069657));
#183800=CARTESIAN_POINT('Ctrl Pts',(1.36071428571433,-0.699989765870433,
14.3335947319657));
#183801=CARTESIAN_POINT('Ctrl Pts',(3.61302921615678,-0.699989765870427,
14.2839853569657));
#183802=CARTESIAN_POINT('Ctrl Pts',(5.20565637684034,-2.29261692655398,
14.2343759819657));
#183803=CARTESIAN_POINT('Ctrl Pts',(6.79828353752391,-3.88524408723754,
14.1847666069657));
#183804=CARTESIAN_POINT('Ctrl Pts',(6.79828353752391,-6.13755901767999,
14.1351572319657));
#183805=CARTESIAN_POINT('Ctrl Pts',(6.79828353752392,-8.38987394812244,
14.0855478569657));
#183806=CARTESIAN_POINT('Ctrl Pts',(5.20565637684036,-9.982501108806,14.0359384819657));
#183807=CARTESIAN_POINT('Ctrl Pts',(3.61302921615681,-11.5751282694896,
13.9863291069657));
#183808=CARTESIAN_POINT('Ctrl Pts',(1.36071428571436,-11.5751282694896,
13.9367197319657));
#183809=CARTESIAN_POINT('Ctrl Pts',(-0.891600644728094,-11.5751282694896,
13.8871103569657));
#183810=CARTESIAN_POINT('Ctrl Pts',(-2.48422780541166,-9.98250110880602,
13.8375009819657));
#183811=CARTESIAN_POINT('Ctrl Pts',(-4.07685496609522,-8.38987394812247,
13.7878916069657));
#183812=CARTESIAN_POINT('Ctrl Pts',(-4.07685496609523,-6.13755901768002,
13.7382822319657));
#183813=CARTESIAN_POINT('Ctrl Pts',(-4.07685496609524,-3.88524408723757,
13.6886728569657));
#183814=CARTESIAN_POINT('Ctrl Pts',(-2.48422780541168,-2.29261692655401,
13.6390634819657));
#183815=CARTESIAN_POINT('Ctrl Pts',(-0.891600644728122,-0.699989765870437,
13.5894541069657));
#183816=CARTESIAN_POINT('Ctrl Pts',(1.36071428571433,-0.699989765870433,
13.5398447319657));
#183817=CARTESIAN_POINT('Ctrl Pts',(3.61302921615677,-0.699989765870427,
13.4902353569657));
#183818=CARTESIAN_POINT('Ctrl Pts',(5.20565637684034,-2.29261692655398,
13.4406259819657));
#183819=CARTESIAN_POINT('Ctrl Pts',(6.7982835375239,-3.88524408723754,13.3910166069657));
#183820=CARTESIAN_POINT('Ctrl Pts',(6.79828353752391,-6.13755901767999,
13.3414072319657));
#183821=CARTESIAN_POINT('Ctrl Pts',(6.79828353752391,-8.38987394812244,
13.2917978569657));
#183822=CARTESIAN_POINT('Ctrl Pts',(5.20565637684036,-9.982501108806,13.2421884819657));
#183823=CARTESIAN_POINT('Ctrl Pts',(3.6130292161568,-11.5751282694896,13.1925791069657));
#183824=CARTESIAN_POINT('Ctrl Pts',(1.36071428571435,-11.5751282694896,
13.1429697319657));
#183825=CARTESIAN_POINT('Ctrl Pts',(-0.891600644728097,-11.5751282694896,
13.0933603569657));
#183826=CARTESIAN_POINT('Ctrl Pts',(-2.48422780541166,-9.98250110880602,
13.0437509819657));
#183827=CARTESIAN_POINT('Ctrl Pts',(-4.07685496609523,-8.38987394812247,
12.9941416069657));
#183828=CARTESIAN_POINT('Ctrl Pts',(-4.07685496609523,-6.13755901768002,
12.9445322319657));
#183829=CARTESIAN_POINT('Ctrl Pts',(-4.07685496609524,-3.88524408723757,
12.8949228569657));
#183830=CARTESIAN_POINT('Ctrl Pts',(-2.48422780541168,-2.29261692655401,
12.8453134819657));
#183831=CARTESIAN_POINT('Ctrl Pts',(-0.891600644728125,-0.699989765870437,
12.7957041069657));
#183832=CARTESIAN_POINT('Ctrl Pts',(1.36071428571432,-0.699989765870433,
12.7460947319657));
#183833=CARTESIAN_POINT('Ctrl Pts',(3.61302921615677,-0.699989765870427,
12.6964853569657));
#183834=CARTESIAN_POINT('Ctrl Pts',(5.20565637684033,-2.29261692655398,
12.6468759819657));
#183835=CARTESIAN_POINT('Ctrl Pts',(6.7982835375239,-3.88524408723754,12.5972666069657));
#183836=CARTESIAN_POINT('Ctrl Pts',(6.79828353752391,-6.13755901767999,
12.5476572319657));
#183837=CARTESIAN_POINT('Ctrl Pts',(6.79828353752391,-8.38987394812244,
12.4980478569657));
#183838=CARTESIAN_POINT('Ctrl Pts',(5.20565637684036,-9.982501108806,12.4484384819657));
#183839=CARTESIAN_POINT('Ctrl Pts',(3.6130292161568,-11.5751282694896,12.3988291069657));
#183840=CARTESIAN_POINT('Ctrl Pts',(1.36071428571435,-11.5751282694896,
12.3492197319657));
#183841=CARTESIAN_POINT('Ctrl Pts',(-0.8916006447281,-11.5751282694896,
12.2996103569657));
#183842=CARTESIAN_POINT('Ctrl Pts',(-2.48422780541166,-9.98250110880602,
12.2500009819657));
#183843=CARTESIAN_POINT('Ctrl Pts',(-4.07685496609523,-8.38987394812247,
12.2003916069657));
#183844=CARTESIAN_POINT('Ctrl Pts',(-4.07685496609523,-6.13755901768002,
12.1507822319657));
#183845=CARTESIAN_POINT('Ctrl Pts',(-4.07685496609524,-3.88524408723757,
12.1011728569657));
#183846=CARTESIAN_POINT('Ctrl Pts',(-2.48422780541168,-2.29261692655401,
12.0515634819657));
#183847=CARTESIAN_POINT('Ctrl Pts',(-0.891600644728128,-0.699989765870437,
12.0019541069657));
#183848=CARTESIAN_POINT('Ctrl Pts',(1.36071428571432,-0.699989765870433,
11.9523447319657));
#183849=CARTESIAN_POINT('Ctrl Pts',(3.61302921615677,-0.699989765870427,
11.9027353569657));
#183850=CARTESIAN_POINT('Ctrl Pts',(5.20565637684033,-2.29261692655398,
11.8531259819657));
#183851=CARTESIAN_POINT('Ctrl Pts',(6.7982835375239,-3.88524408723754,11.8035166069657));
#183852=CARTESIAN_POINT('Ctrl Pts',(6.79828353752391,-6.13755901767999,
11.7539072319657));
#183853=CARTESIAN_POINT('Ctrl Pts',(6.79828353752391,-8.38987394812244,
11.7042978569657));
#183854=CARTESIAN_POINT('Ctrl Pts',(5.20565637684035,-9.982501108806,11.6546884819657));
#183855=CARTESIAN_POINT('Ctrl Pts',(3.6130292161568,-11.5751282694896,11.6050791069657));
#183856=CARTESIAN_POINT('Ctrl Pts',(1.36071428571435,-11.5751282694896,
11.5554697319657));
#183857=CARTESIAN_POINT('Ctrl Pts',(-0.891600644728103,-11.5751282694896,
11.5058603569657));
#183858=CARTESIAN_POINT('Ctrl Pts',(-2.48422780541167,-9.98250110880602,
11.4562509819657));
#183859=CARTESIAN_POINT('Ctrl Pts',(-4.07685496609523,-8.38987394812247,
11.4066416069657));
#183860=CARTESIAN_POINT('Ctrl Pts',(-4.07685496609524,-6.13755901768002,
11.3570322319657));
#183861=CARTESIAN_POINT('Ctrl Pts',(-4.07685496609524,-3.88524408723757,
11.3074228569657));
#183862=CARTESIAN_POINT('Ctrl Pts',(-2.48422780541169,-2.29261692655401,
11.2578134819657));
#183863=CARTESIAN_POINT('Ctrl Pts',(-0.89160064472813,-0.699989765870437,
11.2082041069657));
#183864=CARTESIAN_POINT('Ctrl Pts',(1.36071428571432,-0.699989765870433,
11.1585947319657));
#183865=CARTESIAN_POINT('Ctrl Pts',(3.61302921615676,-0.699989765870427,
11.1089853569657));
#183866=CARTESIAN_POINT('Ctrl Pts',(5.20565637684033,-2.29261692655398,
11.0593759819657));
#183867=CARTESIAN_POINT('Ctrl Pts',(6.7982835375239,-3.88524408723754,11.0097666069657));
#183868=CARTESIAN_POINT('Ctrl Pts',(6.7982835375239,-6.13755901767999,10.9601572319657));
#183869=CARTESIAN_POINT('Ctrl Pts',(6.79828353752391,-8.38987394812244,
10.9105478569657));
#183870=CARTESIAN_POINT('Ctrl Pts',(5.20565637684035,-9.982501108806,10.8609384819657));
#183871=CARTESIAN_POINT('Ctrl Pts',(3.61302921615679,-11.5751282694896,
10.8113291069657));
#183872=CARTESIAN_POINT('Ctrl Pts',(1.36071428571434,-11.5751282694896,
10.7617197319657));
#183873=CARTESIAN_POINT('Ctrl Pts',(-0.891600644728105,-11.5751282694896,
10.7121103569657));
#183874=CARTESIAN_POINT('Ctrl Pts',(-2.48422780541167,-9.98250110880602,
10.6625009819657));
#183875=CARTESIAN_POINT('Ctrl Pts',(-4.07685496609523,-8.38987394812247,
10.6128916069657));
#183876=CARTESIAN_POINT('Ctrl Pts',(-4.07685496609524,-6.13755901768002,
10.5632822319657));
#183877=CARTESIAN_POINT('Ctrl Pts',(-4.07685496609525,-3.88524408723757,
10.5136728569657));
#183878=CARTESIAN_POINT('Ctrl Pts',(-2.48422780541169,-2.29261692655401,
10.4640634819657));
#183879=CARTESIAN_POINT('Ctrl Pts',(-0.891600644728133,-0.699989765870437,
10.4144541069657));
#183880=CARTESIAN_POINT('Ctrl Pts',(1.36071428571431,-0.699989765870433,
10.3648447319657));
#183881=CARTESIAN_POINT('Ctrl Pts',(3.61302921615676,-0.699989765870427,
10.3152353569657));
#183882=CARTESIAN_POINT('Ctrl Pts',(5.20565637684033,-2.29261692655398,
10.2656259819657));
#183883=CARTESIAN_POINT('Ctrl Pts',(6.79828353752389,-3.88524408723754,
10.2160166069657));
#183884=CARTESIAN_POINT('Ctrl Pts',(6.7982835375239,-6.13755901767999,10.1664072319657));
#183885=CARTESIAN_POINT('Ctrl Pts',(6.7982835375239,-8.38987394812244,10.1167978569657));
#183886=CARTESIAN_POINT('Ctrl Pts',(5.20565637684035,-9.982501108806,10.0671884819657));
#183887=CARTESIAN_POINT('Ctrl Pts',(3.61302921615679,-11.5751282694896,
10.0175791069657));
#183888=CARTESIAN_POINT('Ctrl Pts',(1.36071428571434,-11.5751282694896,
9.96796973196571));
#183889=CARTESIAN_POINT('Ctrl Pts',(-0.891600644728108,-11.5751282694896,
9.91836035696572));
#183890=CARTESIAN_POINT('Ctrl Pts',(-2.48422780541167,-9.98250110880602,
9.86875098196573));
#183891=CARTESIAN_POINT('Ctrl Pts',(-4.07685496609524,-8.38987394812247,
9.81914160696573));
#183892=CARTESIAN_POINT('Ctrl Pts',(-4.07685496609524,-6.13755901768002,
9.76953223196573));
#183893=CARTESIAN_POINT('Ctrl Pts',(-4.07685496609525,-3.88524408723757,
9.71992285696573));
#183894=CARTESIAN_POINT('Ctrl Pts',(-2.48422780541169,-2.29261692655401,
9.67031348196573));
#183895=CARTESIAN_POINT('Ctrl Pts',(-0.891600644728135,-0.699989765870437,
9.62070410696572));
#183896=CARTESIAN_POINT('Ctrl Pts',(1.36071428571431,-0.699989765870433,
9.57109473196572));
#183897=CARTESIAN_POINT('Ctrl Pts',(3.61302921615676,-0.699989765870427,
9.52148535696571));
#183898=CARTESIAN_POINT('Ctrl Pts',(5.20565637684032,-2.29261692655398,
9.4718759819657));
#183899=CARTESIAN_POINT('Ctrl Pts',(6.79828353752389,-3.88524408723754,
9.4222666069657));
#183900=CARTESIAN_POINT('Ctrl Pts',(6.7982835375239,-6.13755901767999,9.3726572319657));
#183901=CARTESIAN_POINT('Ctrl Pts',(6.7982835375239,-8.38987394812244,9.3230478569657));
#183902=CARTESIAN_POINT('Ctrl Pts',(5.20565637684034,-9.982501108806,9.2734384819657));
#183903=CARTESIAN_POINT('Ctrl Pts',(3.61302921615679,-11.5751282694896,
9.22382910696571));
#183904=CARTESIAN_POINT('Ctrl Pts',(1.36071428571434,-11.5751282694896,
9.17421973196572));
#183905=CARTESIAN_POINT('Ctrl Pts',(-0.891600644728111,-11.5751282694896,
9.12461035696572));
#183906=CARTESIAN_POINT('Ctrl Pts',(-2.48422780541167,-9.98250110880602,
9.07500098196573));
#183907=CARTESIAN_POINT('Ctrl Pts',(-4.07685496609524,-8.38987394812247,
9.02539160696573));
#183908=CARTESIAN_POINT('Ctrl Pts',(-4.07685496609525,-6.13755901768002,
8.97578223196573));
#183909=CARTESIAN_POINT('Ctrl Pts',(-4.07685496609525,-3.88524408723757,
8.92617285696573));
#183910=CARTESIAN_POINT('Ctrl Pts',(-2.4842278054117,-2.29261692655401,
8.87656348196573));
#183911=CARTESIAN_POINT('Ctrl Pts',(-0.891600644728138,-0.699989765870437,
8.82695410696572));
#183912=CARTESIAN_POINT('Ctrl Pts',(1.36071428571431,-0.699989765870433,
8.77734473196571));
#183913=CARTESIAN_POINT('Ctrl Pts',(3.61302921615676,-0.699989765870427,
8.7277353569657));
#183914=CARTESIAN_POINT('Ctrl Pts',(5.20565637684032,-2.29261692655398,
8.6781259819657));
#183915=CARTESIAN_POINT('Ctrl Pts',(6.79828353752389,-3.88524408723754,
8.62851660696569));
#183916=CARTESIAN_POINT('Ctrl Pts',(6.79828353752389,-6.13755901767999,
8.57890723196569));
#183917=CARTESIAN_POINT('Ctrl Pts',(6.7982835375239,-8.38987394812244,8.5292978569657));
#183918=CARTESIAN_POINT('Ctrl Pts',(5.20565637684034,-9.982501108806,8.4796884819657));
#183919=CARTESIAN_POINT('Ctrl Pts',(3.61302921615679,-11.5751282694896,
8.43007910696571));
#183920=CARTESIAN_POINT('Ctrl Pts',(1.36071428571434,-11.5751282694896,
8.38046973196571));
#183921=CARTESIAN_POINT('Ctrl Pts',(-0.891600644728114,-11.5751282694896,
8.33086035696572));
#183922=CARTESIAN_POINT('Ctrl Pts',(-2.48422780541168,-9.98250110880602,
8.28125098196573));
#183923=CARTESIAN_POINT('Ctrl Pts',(-4.07685496609524,-8.38987394812247,
8.23164160696573));
#183924=CARTESIAN_POINT('Ctrl Pts',(-4.07685496609525,-6.13755901768002,
8.18203223196574));
#183925=CARTESIAN_POINT('Ctrl Pts',(-4.07685496609526,-3.88524408723757,
8.13242285696574));
#183926=CARTESIAN_POINT('Ctrl Pts',(-2.4842278054117,-2.29261692655401,
8.08281348196573));
#183927=CARTESIAN_POINT('Ctrl Pts',(-0.891600644728141,-0.699989765870437,
8.03320410696572));
#183928=CARTESIAN_POINT('Ctrl Pts',(1.36071428571431,-0.699989765870433,
7.98359473196571));
#183929=CARTESIAN_POINT('Ctrl Pts',(3.61302921615675,-0.699989765870427,
7.93398535696571));
#183930=CARTESIAN_POINT('Ctrl Pts',(5.20565637684032,-2.29261692655398,
7.8843759819657));
#183931=CARTESIAN_POINT('Ctrl Pts',(6.79828353752388,-3.88524408723754,
7.8347666069657));
#183932=CARTESIAN_POINT('Ctrl Pts',(6.79828353752389,-6.13755901767999,
7.78515723196569));
#183933=CARTESIAN_POINT('Ctrl Pts',(6.7982835375239,-8.38987394812244,7.7355478569657));
#183934=CARTESIAN_POINT('Ctrl Pts',(5.20565637684034,-9.982501108806,7.6859384819657));
#183935=CARTESIAN_POINT('Ctrl Pts',(3.61302921615678,-11.5751282694896,
7.63632910696571));
#183936=CARTESIAN_POINT('Ctrl Pts',(1.36071428571433,-11.5751282694896,
7.58671973196572));
#183937=CARTESIAN_POINT('Ctrl Pts',(-0.891600644728116,-11.5751282694896,
7.53711035696572));
#183938=CARTESIAN_POINT('Ctrl Pts',(-2.48422780541168,-9.98250110880602,
7.48750098196573));
#183939=CARTESIAN_POINT('Ctrl Pts',(-4.07685496609524,-8.38987394812247,
7.43789160696574));
#183940=CARTESIAN_POINT('Ctrl Pts',(-4.07685496609525,-6.13755901768002,
7.38828223196573));
#183941=CARTESIAN_POINT('Ctrl Pts',(-4.07685496609526,-3.88524408723757,
7.33867285696573));
#183942=CARTESIAN_POINT('Ctrl Pts',(-2.4842278054117,-2.29261692655401,
7.28906348196573));
#183943=CARTESIAN_POINT('Ctrl Pts',(-0.891600644728144,-0.699989765870437,
7.23945410696572));
#183944=CARTESIAN_POINT('Ctrl Pts',(1.3607142857143,-0.699989765870433,
7.18984473196571));
#183945=CARTESIAN_POINT('Ctrl Pts',(3.61302921615675,-0.699989765870427,
7.14023535696571));
#183946=CARTESIAN_POINT('Ctrl Pts',(5.20565637684031,-2.29261692655398,
7.0906259819657));
#183947=CARTESIAN_POINT('Ctrl Pts',(6.79828353752388,-3.88524408723754,
7.0410166069657));
#183948=CARTESIAN_POINT('Ctrl Pts',(6.79828353752389,-6.13755901767999,
6.9914072319657));
#183949=CARTESIAN_POINT('Ctrl Pts',(6.79828353752389,-8.38987394812244,
6.94179785696569));
#183950=CARTESIAN_POINT('Ctrl Pts',(5.20565637684034,-9.982501108806,6.8921884819657));
#183951=CARTESIAN_POINT('Ctrl Pts',(3.61302921615678,-11.5751282694896,
6.84257910696571));
#183952=CARTESIAN_POINT('Ctrl Pts',(1.36071428571433,-11.5751282694896,
6.79296973196571));
#183953=CARTESIAN_POINT('Ctrl Pts',(-0.891600644728119,-11.5751282694896,
6.74336035696572));
#183954=CARTESIAN_POINT('Ctrl Pts',(-2.48422780541168,-9.98250110880602,
6.69375098196573));
#183955=CARTESIAN_POINT('Ctrl Pts',(-4.07685496609525,-8.38987394812247,
6.64414160696573));
#183956=CARTESIAN_POINT('Ctrl Pts',(-4.07685496609525,-6.13755901768002,
6.59453223196573));
#183957=CARTESIAN_POINT('Ctrl Pts',(-4.07685496609526,-3.88524408723757,
6.54492285696573));
#183958=CARTESIAN_POINT('Ctrl Pts',(-2.4842278054117,-2.29261692655401,
6.49531348196573));
#183959=CARTESIAN_POINT('Ctrl Pts',(-0.891600644728147,-0.699989765870437,
6.44570410696573));
#183960=CARTESIAN_POINT('Ctrl Pts',(1.3607142857143,-0.699989765870433,
6.39609473196571));
#183961=CARTESIAN_POINT('Ctrl Pts',(3.61302921615675,-0.699989765870427,
6.34648535696571));
#183962=CARTESIAN_POINT('Ctrl Pts',(5.20565637684031,-2.29261692655398,
6.2968759819657));
#183963=CARTESIAN_POINT('Ctrl Pts',(6.79828353752388,-3.88524408723754,
6.2472666069657));
#183964=CARTESIAN_POINT('Ctrl Pts',(6.79828353752389,-6.13755901767999,
6.1976572319657));
#183965=CARTESIAN_POINT('Ctrl Pts',(6.79828353752389,-8.38987394812244,
6.1480478569657));
#183966=CARTESIAN_POINT('Ctrl Pts',(5.20565637684033,-9.982501108806,6.0984384819657));
#183967=CARTESIAN_POINT('Ctrl Pts',(3.61302921615678,-11.5751282694896,
6.04882910696571));
#183968=CARTESIAN_POINT('Ctrl Pts',(1.36071428571433,-11.5751282694896,
5.99921973196571));
#183969=CARTESIAN_POINT('Ctrl Pts',(-0.792169330833731,-11.5751282694896,
5.95180042606799));
#183970=CARTESIAN_POINT('Ctrl Pts',(-2.36155504701614,-10.1013791930713,
5.90378754385568));
#183971=CARTESIAN_POINT('Ctrl Pts',(1.36071428571437,-12.1336469966959,
18.2279306694657));
#183972=CARTESIAN_POINT('Ctrl Pts',(-1.12294667637628,-12.1336469966959,
18.1783212944657));
#183973=CARTESIAN_POINT('Ctrl Pts',(-2.87916018483889,-10.3774334882333,
18.1287119194657));
#183974=CARTESIAN_POINT('Ctrl Pts',(-4.6353736933015,-8.62121997977068,
18.0791025444657));
#183975=CARTESIAN_POINT('Ctrl Pts',(-4.63537369330151,-6.13755901768002,
18.0294931694657));
#183976=CARTESIAN_POINT('Ctrl Pts',(-4.63537369330151,-3.65389805558936,
17.9798837944657));
#183977=CARTESIAN_POINT('Ctrl Pts',(-2.87916018483891,-1.89768454712676,
17.9302744194657));
#183978=CARTESIAN_POINT('Ctrl Pts',(-1.12294667637631,-0.141471038664144,
17.8806650444657));
#183979=CARTESIAN_POINT('Ctrl Pts',(1.36071428571434,-0.141471038664139,
17.8310556694657));
#183980=CARTESIAN_POINT('Ctrl Pts',(3.84437524780499,-0.141471038664133,
17.7814462944657));
#183981=CARTESIAN_POINT('Ctrl Pts',(5.6005887562676,-1.89768454712673,17.7318369194657));
#183982=CARTESIAN_POINT('Ctrl Pts',(7.35680226473021,-3.65389805558933,
17.6822275444657));
#183983=CARTESIAN_POINT('Ctrl Pts',(7.35680226473022,-6.13755901767999,
17.6326181694657));
#183984=CARTESIAN_POINT('Ctrl Pts',(7.35680226473023,-8.62121997977064,
17.5830087944657));
#183985=CARTESIAN_POINT('Ctrl Pts',(5.60058875626762,-10.3774334882333,
17.5333994194657));
#183986=CARTESIAN_POINT('Ctrl Pts',(3.84437524780503,-12.1336469966959,
17.4837900444657));
#183987=CARTESIAN_POINT('Ctrl Pts',(1.36071428571437,-12.1336469966959,
17.4341806694657));
#183988=CARTESIAN_POINT('Ctrl Pts',(-1.12294667637629,-12.1336469966959,
17.3845712944657));
#183989=CARTESIAN_POINT('Ctrl Pts',(-2.87916018483889,-10.3774334882333,
17.3349619194657));
#183990=CARTESIAN_POINT('Ctrl Pts',(-4.6353736933015,-8.62121997977068,
17.2853525444657));
#183991=CARTESIAN_POINT('Ctrl Pts',(-4.63537369330151,-6.13755901768002,
17.2357431694657));
#183992=CARTESIAN_POINT('Ctrl Pts',(-4.63537369330152,-3.65389805558936,
17.1861337944657));
#183993=CARTESIAN_POINT('Ctrl Pts',(-2.87916018483892,-1.89768454712676,
17.1365244194657));
#183994=CARTESIAN_POINT('Ctrl Pts',(-1.12294667637632,-0.141471038664144,
17.0869150444657));
#183995=CARTESIAN_POINT('Ctrl Pts',(1.36071428571434,-0.141471038664139,
17.0373056694657));
#183996=CARTESIAN_POINT('Ctrl Pts',(3.84437524780499,-0.141471038664133,
16.9876962944657));
#183997=CARTESIAN_POINT('Ctrl Pts',(5.6005887562676,-1.89768454712673,16.9380869194657));
#183998=CARTESIAN_POINT('Ctrl Pts',(7.35680226473021,-3.65389805558933,
16.8884775444657));
#183999=CARTESIAN_POINT('Ctrl Pts',(7.35680226473022,-6.13755901767999,
16.8388681694657));
#184000=CARTESIAN_POINT('Ctrl Pts',(7.35680226473022,-8.62121997977064,
16.7892587944657));
#184001=CARTESIAN_POINT('Ctrl Pts',(5.60058875626762,-10.3774334882333,
16.7396494194657));
#184002=CARTESIAN_POINT('Ctrl Pts',(3.84437524780502,-12.1336469966959,
16.6900400444657));
#184003=CARTESIAN_POINT('Ctrl Pts',(1.36071428571437,-12.1336469966959,
16.6404306694657));
#184004=CARTESIAN_POINT('Ctrl Pts',(-1.12294667637629,-12.1336469966959,
16.5908212944657));
#184005=CARTESIAN_POINT('Ctrl Pts',(-2.8791601848389,-10.3774334882333,
16.5412119194657));
#184006=CARTESIAN_POINT('Ctrl Pts',(-4.6353736933015,-8.62121997977068,
16.4916025444657));
#184007=CARTESIAN_POINT('Ctrl Pts',(-4.63537369330151,-6.13755901768002,
16.4419931694657));
#184008=CARTESIAN_POINT('Ctrl Pts',(-4.63537369330152,-3.65389805558936,
16.3923837944657));
#184009=CARTESIAN_POINT('Ctrl Pts',(-2.87916018483892,-1.89768454712676,
16.3427744194657));
#184010=CARTESIAN_POINT('Ctrl Pts',(-1.12294667637632,-0.141471038664144,
16.2931650444657));
#184011=CARTESIAN_POINT('Ctrl Pts',(1.36071428571433,-0.141471038664139,
16.2435556694657));
#184012=CARTESIAN_POINT('Ctrl Pts',(3.84437524780499,-0.141471038664133,
16.1939462944657));
#184013=CARTESIAN_POINT('Ctrl Pts',(5.6005887562676,-1.89768454712673,16.1443369194657));
#184014=CARTESIAN_POINT('Ctrl Pts',(7.35680226473021,-3.65389805558933,
16.0947275444657));
#184015=CARTESIAN_POINT('Ctrl Pts',(7.35680226473021,-6.13755901767999,
16.0451181694657));
#184016=CARTESIAN_POINT('Ctrl Pts',(7.35680226473022,-8.62121997977064,
15.9955087944657));
#184017=CARTESIAN_POINT('Ctrl Pts',(5.60058875626762,-10.3774334882333,
15.9458994194657));
#184018=CARTESIAN_POINT('Ctrl Pts',(3.84437524780502,-12.1336469966959,
15.8962900444657));
#184019=CARTESIAN_POINT('Ctrl Pts',(1.36071428571436,-12.1336469966959,
15.8466806694657));
#184020=CARTESIAN_POINT('Ctrl Pts',(-1.12294667637629,-12.1336469966959,
15.7970712944657));
#184021=CARTESIAN_POINT('Ctrl Pts',(-2.8791601848389,-10.3774334882333,
15.7474619194657));
#184022=CARTESIAN_POINT('Ctrl Pts',(-4.63537369330151,-8.62121997977068,
15.6978525444657));
#184023=CARTESIAN_POINT('Ctrl Pts',(-4.63537369330152,-6.13755901768002,
15.6482431694657));
#184024=CARTESIAN_POINT('Ctrl Pts',(-4.63537369330152,-3.65389805558936,
15.5986337944657));
#184025=CARTESIAN_POINT('Ctrl Pts',(-2.87916018483892,-1.89768454712676,
15.5490244194657));
#184026=CARTESIAN_POINT('Ctrl Pts',(-1.12294667637632,-0.141471038664144,
15.4994150444657));
#184027=CARTESIAN_POINT('Ctrl Pts',(1.36071428571433,-0.141471038664139,
15.4498056694657));
#184028=CARTESIAN_POINT('Ctrl Pts',(3.84437524780498,-0.141471038664133,
15.4001962944657));
#184029=CARTESIAN_POINT('Ctrl Pts',(5.60058875626759,-1.89768454712673,
15.3505869194657));
#184030=CARTESIAN_POINT('Ctrl Pts',(7.3568022647302,-3.65389805558933,15.3009775444657));
#184031=CARTESIAN_POINT('Ctrl Pts',(7.35680226473021,-6.13755901767999,
15.2513681694657));
#184032=CARTESIAN_POINT('Ctrl Pts',(7.35680226473022,-8.62121997977064,
15.2017587944657));
#184033=CARTESIAN_POINT('Ctrl Pts',(5.60058875626762,-10.3774334882333,
15.1521494194657));
#184034=CARTESIAN_POINT('Ctrl Pts',(3.84437524780502,-12.1336469966959,
15.1025400444657));
#184035=CARTESIAN_POINT('Ctrl Pts',(1.36071428571436,-12.1336469966959,
15.0529306694657));
#184036=CARTESIAN_POINT('Ctrl Pts',(-1.12294667637629,-12.1336469966959,
15.0033212944657));
#184037=CARTESIAN_POINT('Ctrl Pts',(-2.8791601848389,-10.3774334882333,
14.9537119194657));
#184038=CARTESIAN_POINT('Ctrl Pts',(-4.63537369330151,-8.62121997977068,
14.9041025444657));
#184039=CARTESIAN_POINT('Ctrl Pts',(-4.63537369330152,-6.13755901768002,
14.8544931694657));
#184040=CARTESIAN_POINT('Ctrl Pts',(-4.63537369330153,-3.65389805558936,
14.8048837944657));
#184041=CARTESIAN_POINT('Ctrl Pts',(-2.87916018483893,-1.89768454712676,
14.7552744194657));
#184042=CARTESIAN_POINT('Ctrl Pts',(-1.12294667637633,-0.141471038664144,
14.7056650444657));
#184043=CARTESIAN_POINT('Ctrl Pts',(1.36071428571433,-0.141471038664139,
14.6560556694657));
#184044=CARTESIAN_POINT('Ctrl Pts',(3.84437524780498,-0.141471038664133,
14.6064462944657));
#184045=CARTESIAN_POINT('Ctrl Pts',(5.60058875626759,-1.89768454712673,
14.5568369194657));
#184046=CARTESIAN_POINT('Ctrl Pts',(7.3568022647302,-3.65389805558933,14.5072275444657));
#184047=CARTESIAN_POINT('Ctrl Pts',(7.35680226473021,-6.13755901767999,
14.4576181694657));
#184048=CARTESIAN_POINT('Ctrl Pts',(7.35680226473021,-8.62121997977064,
14.4080087944657));
#184049=CARTESIAN_POINT('Ctrl Pts',(5.60058875626761,-10.3774334882333,
14.3583994194657));
#184050=CARTESIAN_POINT('Ctrl Pts',(3.84437524780501,-12.1336469966959,
14.3087900444657));
#184051=CARTESIAN_POINT('Ctrl Pts',(1.36071428571436,-12.1336469966959,
14.2591806694657));
#184052=CARTESIAN_POINT('Ctrl Pts',(-1.1229466763763,-12.1336469966959,
14.2095712944657));
#184053=CARTESIAN_POINT('Ctrl Pts',(-2.8791601848389,-10.3774334882333,
14.1599619194657));
#184054=CARTESIAN_POINT('Ctrl Pts',(-4.63537369330151,-8.62121997977068,
14.1103525444657));
#184055=CARTESIAN_POINT('Ctrl Pts',(-4.63537369330152,-6.13755901768002,
14.0607431694657));
#184056=CARTESIAN_POINT('Ctrl Pts',(-4.63537369330153,-3.65389805558936,
14.0111337944657));
#184057=CARTESIAN_POINT('Ctrl Pts',(-2.87916018483893,-1.89768454712676,
13.9615244194657));
#184058=CARTESIAN_POINT('Ctrl Pts',(-1.12294667637633,-0.141471038664144,
13.9119150444657));
#184059=CARTESIAN_POINT('Ctrl Pts',(1.36071428571432,-0.141471038664139,
13.8623056694657));
#184060=CARTESIAN_POINT('Ctrl Pts',(3.84437524780498,-0.141471038664133,
13.8126962944657));
#184061=CARTESIAN_POINT('Ctrl Pts',(5.60058875626759,-1.89768454712673,
13.7630869194657));
#184062=CARTESIAN_POINT('Ctrl Pts',(7.3568022647302,-3.65389805558933,13.7134775444657));
#184063=CARTESIAN_POINT('Ctrl Pts',(7.35680226473021,-6.13755901767999,
13.6638681694657));
#184064=CARTESIAN_POINT('Ctrl Pts',(7.35680226473021,-8.62121997977064,
13.6142587944657));
#184065=CARTESIAN_POINT('Ctrl Pts',(5.60058875626761,-10.3774334882333,
13.5646494194657));
#184066=CARTESIAN_POINT('Ctrl Pts',(3.84437524780501,-12.1336469966959,
13.5150400444657));
#184067=CARTESIAN_POINT('Ctrl Pts',(1.36071428571436,-12.1336469966959,
13.4654306694657));
#184068=CARTESIAN_POINT('Ctrl Pts',(-1.1229466763763,-12.1336469966959,
13.4158212944657));
#184069=CARTESIAN_POINT('Ctrl Pts',(-2.87916018483891,-10.3774334882333,
13.3662119194657));
#184070=CARTESIAN_POINT('Ctrl Pts',(-4.63537369330152,-8.62121997977068,
13.3166025444657));
#184071=CARTESIAN_POINT('Ctrl Pts',(-4.63537369330153,-6.13755901768002,
13.2669931694657));
#184072=CARTESIAN_POINT('Ctrl Pts',(-4.63537369330153,-3.65389805558936,
13.2173837944657));
#184073=CARTESIAN_POINT('Ctrl Pts',(-2.87916018483893,-1.89768454712676,
13.1677744194657));
#184074=CARTESIAN_POINT('Ctrl Pts',(-1.12294667637633,-0.141471038664144,
13.1181650444657));
#184075=CARTESIAN_POINT('Ctrl Pts',(1.36071428571432,-0.141471038664139,
13.0685556694657));
#184076=CARTESIAN_POINT('Ctrl Pts',(3.84437524780497,-0.141471038664133,
13.0189462944657));
#184077=CARTESIAN_POINT('Ctrl Pts',(5.60058875626759,-1.89768454712673,
12.9693369194657));
#184078=CARTESIAN_POINT('Ctrl Pts',(7.3568022647302,-3.65389805558933,12.9197275444657));
#184079=CARTESIAN_POINT('Ctrl Pts',(7.3568022647302,-6.13755901767999,12.8701181694657));
#184080=CARTESIAN_POINT('Ctrl Pts',(7.35680226473021,-8.62121997977064,
12.8205087944657));
#184081=CARTESIAN_POINT('Ctrl Pts',(5.60058875626761,-10.3774334882333,
12.7708994194657));
#184082=CARTESIAN_POINT('Ctrl Pts',(3.84437524780501,-12.1336469966959,
12.7212900444657));
#184083=CARTESIAN_POINT('Ctrl Pts',(1.36071428571435,-12.1336469966959,
12.6716806694657));
#184084=CARTESIAN_POINT('Ctrl Pts',(-1.1229466763763,-12.1336469966959,
12.6220712944657));
#184085=CARTESIAN_POINT('Ctrl Pts',(-2.87916018483891,-10.3774334882333,
12.5724619194657));
#184086=CARTESIAN_POINT('Ctrl Pts',(-4.63537369330152,-8.62121997977068,
12.5228525444657));
#184087=CARTESIAN_POINT('Ctrl Pts',(-4.63537369330153,-6.13755901768002,
12.4732431694657));
#184088=CARTESIAN_POINT('Ctrl Pts',(-4.63537369330153,-3.65389805558936,
12.4236337944657));
#184089=CARTESIAN_POINT('Ctrl Pts',(-2.87916018483893,-1.89768454712676,
12.3740244194657));
#184090=CARTESIAN_POINT('Ctrl Pts',(-1.12294667637633,-0.141471038664144,
12.3244150444657));
#184091=CARTESIAN_POINT('Ctrl Pts',(1.36071428571432,-0.141471038664139,
12.2748056694657));
#184092=CARTESIAN_POINT('Ctrl Pts',(3.84437524780497,-0.141471038664133,
12.2251962944657));
#184093=CARTESIAN_POINT('Ctrl Pts',(5.60058875626758,-1.89768454712673,
12.1755869194657));
#184094=CARTESIAN_POINT('Ctrl Pts',(7.35680226473019,-3.65389805558933,
12.1259775444657));
#184095=CARTESIAN_POINT('Ctrl Pts',(7.3568022647302,-6.13755901767999,12.0763681694657));
#184096=CARTESIAN_POINT('Ctrl Pts',(7.35680226473021,-8.62121997977064,
12.0267587944657));
#184097=CARTESIAN_POINT('Ctrl Pts',(5.60058875626761,-10.3774334882333,
11.9771494194657));
#184098=CARTESIAN_POINT('Ctrl Pts',(3.844375247805,-12.1336469966959,11.9275400444657));
#184099=CARTESIAN_POINT('Ctrl Pts',(1.36071428571435,-12.1336469966959,
11.8779306694657));
#184100=CARTESIAN_POINT('Ctrl Pts',(-1.12294667637631,-12.1336469966959,
11.8283212944657));
#184101=CARTESIAN_POINT('Ctrl Pts',(-2.87916018483891,-10.3774334882333,
11.7787119194657));
#184102=CARTESIAN_POINT('Ctrl Pts',(-4.63537369330152,-8.62121997977068,
11.7291025444657));
#184103=CARTESIAN_POINT('Ctrl Pts',(-4.63537369330153,-6.13755901768002,
11.6794931694657));
#184104=CARTESIAN_POINT('Ctrl Pts',(-4.63537369330154,-3.65389805558936,
11.6298837944657));
#184105=CARTESIAN_POINT('Ctrl Pts',(-2.87916018483894,-1.89768454712676,
11.5802744194657));
#184106=CARTESIAN_POINT('Ctrl Pts',(-1.12294667637634,-0.141471038664144,
11.5306650444657));
#184107=CARTESIAN_POINT('Ctrl Pts',(1.36071428571432,-0.141471038664139,
11.4810556694657));
#184108=CARTESIAN_POINT('Ctrl Pts',(3.84437524780497,-0.141471038664133,
11.4314462944657));
#184109=CARTESIAN_POINT('Ctrl Pts',(5.60058875626758,-1.89768454712673,
11.3818369194657));
#184110=CARTESIAN_POINT('Ctrl Pts',(7.35680226473019,-3.65389805558933,
11.3322275444657));
#184111=CARTESIAN_POINT('Ctrl Pts',(7.3568022647302,-6.13755901767999,11.2826181694657));
#184112=CARTESIAN_POINT('Ctrl Pts',(7.3568022647302,-8.62121997977064,11.2330087944657));
#184113=CARTESIAN_POINT('Ctrl Pts',(5.6005887562676,-10.3774334882333,11.1833994194657));
#184114=CARTESIAN_POINT('Ctrl Pts',(3.844375247805,-12.1336469966959,11.1337900444657));
#184115=CARTESIAN_POINT('Ctrl Pts',(1.36071428571435,-12.1336469966959,
11.0841806694657));
#184116=CARTESIAN_POINT('Ctrl Pts',(-1.12294667637631,-12.1336469966959,
11.0345712944657));
#184117=CARTESIAN_POINT('Ctrl Pts',(-2.87916018483892,-10.3774334882333,
10.9849619194657));
#184118=CARTESIAN_POINT('Ctrl Pts',(-4.63537369330153,-8.62121997977068,
10.9353525444657));
#184119=CARTESIAN_POINT('Ctrl Pts',(-4.63537369330153,-6.13755901768002,
10.8857431694657));
#184120=CARTESIAN_POINT('Ctrl Pts',(-4.63537369330154,-3.65389805558936,
10.8361337944657));
#184121=CARTESIAN_POINT('Ctrl Pts',(-2.87916018483894,-1.89768454712676,
10.7865244194657));
#184122=CARTESIAN_POINT('Ctrl Pts',(-1.12294667637634,-0.141471038664144,
10.7369150444657));
#184123=CARTESIAN_POINT('Ctrl Pts',(1.36071428571431,-0.141471038664139,
10.6873056694657));
#184124=CARTESIAN_POINT('Ctrl Pts',(3.84437524780497,-0.141471038664133,
10.6376962944657));
#184125=CARTESIAN_POINT('Ctrl Pts',(5.60058875626758,-1.89768454712673,
10.5880869194657));
#184126=CARTESIAN_POINT('Ctrl Pts',(7.35680226473019,-3.65389805558933,
10.5384775444657));
#184127=CARTESIAN_POINT('Ctrl Pts',(7.35680226473019,-6.13755901767999,
10.4888681694657));
#184128=CARTESIAN_POINT('Ctrl Pts',(7.3568022647302,-8.62121997977064,10.4392587944657));
#184129=CARTESIAN_POINT('Ctrl Pts',(5.6005887562676,-10.3774334882333,10.3896494194657));
#184130=CARTESIAN_POINT('Ctrl Pts',(3.844375247805,-12.1336469966959,10.3400400444657));
#184131=CARTESIAN_POINT('Ctrl Pts',(1.36071428571435,-12.1336469966959,
10.2904306694657));
#184132=CARTESIAN_POINT('Ctrl Pts',(-1.12294667637631,-12.1336469966959,
10.2408212944657));
#184133=CARTESIAN_POINT('Ctrl Pts',(-2.87916018483892,-10.3774334882333,
10.1912119194657));
#184134=CARTESIAN_POINT('Ctrl Pts',(-4.63537369330153,-8.62121997977068,
10.1416025444657));
#184135=CARTESIAN_POINT('Ctrl Pts',(-4.63537369330154,-6.13755901768002,
10.0919931694657));
#184136=CARTESIAN_POINT('Ctrl Pts',(-4.63537369330154,-3.65389805558936,
10.0423837944657));
#184137=CARTESIAN_POINT('Ctrl Pts',(-2.87916018483894,-1.89768454712676,
9.99277441946573));
#184138=CARTESIAN_POINT('Ctrl Pts',(-1.12294667637634,-0.141471038664144,
9.94316504446573));
#184139=CARTESIAN_POINT('Ctrl Pts',(1.36071428571431,-0.141471038664139,
9.89355566946572));
#184140=CARTESIAN_POINT('Ctrl Pts',(3.84437524780496,-0.141471038664133,
9.84394629446571));
#184141=CARTESIAN_POINT('Ctrl Pts',(5.60058875626757,-1.89768454712673,
9.7943369194657));
#184142=CARTESIAN_POINT('Ctrl Pts',(7.35680226473018,-3.65389805558933,
9.74472754446569));
#184143=CARTESIAN_POINT('Ctrl Pts',(7.35680226473019,-6.13755901767999,
9.69511816946569));
#184144=CARTESIAN_POINT('Ctrl Pts',(7.3568022647302,-8.62121997977064,9.6455087944657));
#184145=CARTESIAN_POINT('Ctrl Pts',(5.6005887562676,-10.3774334882333,9.5958994194657));
#184146=CARTESIAN_POINT('Ctrl Pts',(3.844375247805,-12.1336469966959,9.54629004446571));
#184147=CARTESIAN_POINT('Ctrl Pts',(1.36071428571434,-12.1336469966959,
9.49668066946572));
#184148=CARTESIAN_POINT('Ctrl Pts',(-1.12294667637631,-12.1336469966959,
9.44707129446572));
#184149=CARTESIAN_POINT('Ctrl Pts',(-2.87916018483892,-10.3774334882333,
9.39746191946573));
#184150=CARTESIAN_POINT('Ctrl Pts',(-4.63537369330153,-8.62121997977068,
9.34785254446574));
#184151=CARTESIAN_POINT('Ctrl Pts',(-4.63537369330154,-6.13755901768002,
9.29824316946574));
#184152=CARTESIAN_POINT('Ctrl Pts',(-4.63537369330155,-3.65389805558936,
9.24863379446574));
#184153=CARTESIAN_POINT('Ctrl Pts',(-2.87916018483894,-1.89768454712676,
9.19902441946573));
#184154=CARTESIAN_POINT('Ctrl Pts',(-1.12294667637634,-0.141471038664144,
9.14941504446572));
#184155=CARTESIAN_POINT('Ctrl Pts',(1.36071428571431,-0.141471038664139,
9.09980566946571));
#184156=CARTESIAN_POINT('Ctrl Pts',(3.84437524780496,-0.141471038664133,
9.05019629446571));
#184157=CARTESIAN_POINT('Ctrl Pts',(5.60058875626757,-1.89768454712673,
9.0005869194657));
#184158=CARTESIAN_POINT('Ctrl Pts',(7.35680226473018,-3.65389805558933,
8.95097754446569));
#184159=CARTESIAN_POINT('Ctrl Pts',(7.35680226473019,-6.13755901767999,
8.90136816946569));
#184160=CARTESIAN_POINT('Ctrl Pts',(7.3568022647302,-8.62121997977064,8.8517587944657));
#184161=CARTESIAN_POINT('Ctrl Pts',(5.60058875626759,-10.3774334882333,
8.8021494194657));
#184162=CARTESIAN_POINT('Ctrl Pts',(3.84437524780499,-12.1336469966959,
8.75254004446571));
#184163=CARTESIAN_POINT('Ctrl Pts',(1.36071428571434,-12.1336469966959,
8.70293066946572));
#184164=CARTESIAN_POINT('Ctrl Pts',(-1.12294667637632,-12.1336469966959,
8.65332129446573));
#184165=CARTESIAN_POINT('Ctrl Pts',(-2.87916018483892,-10.3774334882333,
8.60371191946573));
#184166=CARTESIAN_POINT('Ctrl Pts',(-4.63537369330153,-8.62121997977068,
8.55410254446574));
#184167=CARTESIAN_POINT('Ctrl Pts',(-4.63537369330154,-6.13755901768002,
8.50449316946573));
#184168=CARTESIAN_POINT('Ctrl Pts',(-4.63537369330155,-3.65389805558936,
8.45488379446574));
#184169=CARTESIAN_POINT('Ctrl Pts',(-2.87916018483895,-1.89768454712676,
8.40527441946573));
#184170=CARTESIAN_POINT('Ctrl Pts',(-1.12294667637635,-0.141471038664144,
8.35566504446572));
#184171=CARTESIAN_POINT('Ctrl Pts',(1.36071428571431,-0.141471038664139,
8.30605566946572));
#184172=CARTESIAN_POINT('Ctrl Pts',(3.84437524780496,-0.141471038664133,
8.25644629446571));
#184173=CARTESIAN_POINT('Ctrl Pts',(5.60058875626757,-1.89768454712673,
8.2068369194657));
#184174=CARTESIAN_POINT('Ctrl Pts',(7.35680226473018,-3.65389805558933,
8.15722754446569));
#184175=CARTESIAN_POINT('Ctrl Pts',(7.35680226473019,-6.13755901767999,
8.1076181694657));
#184176=CARTESIAN_POINT('Ctrl Pts',(7.35680226473019,-8.62121997977064,
8.05800879446569));
#184177=CARTESIAN_POINT('Ctrl Pts',(5.60058875626759,-10.3774334882333,
8.0083994194657));
#184178=CARTESIAN_POINT('Ctrl Pts',(3.84437524780499,-12.1336469966959,
7.95879004446571));
#184179=CARTESIAN_POINT('Ctrl Pts',(1.36071428571434,-12.1336469966959,
7.90918066946572));
#184180=CARTESIAN_POINT('Ctrl Pts',(-1.12294667637632,-12.1336469966959,
7.85957129446573));
#184181=CARTESIAN_POINT('Ctrl Pts',(-2.87916018483893,-10.3774334882333,
7.80996191946573));
#184182=CARTESIAN_POINT('Ctrl Pts',(-4.63537369330154,-8.62121997977068,
7.76035254446574));
#184183=CARTESIAN_POINT('Ctrl Pts',(-4.63537369330154,-6.13755901768002,
7.71074316946574));
#184184=CARTESIAN_POINT('Ctrl Pts',(-4.63537369330155,-3.65389805558936,
7.66113379446574));
#184185=CARTESIAN_POINT('Ctrl Pts',(-2.87916018483895,-1.89768454712676,
7.61152441946573));
#184186=CARTESIAN_POINT('Ctrl Pts',(-1.12294667637635,-0.141471038664144,
7.56191504446572));
#184187=CARTESIAN_POINT('Ctrl Pts',(1.3607142857143,-0.141471038664139,
7.51230566946572));
#184188=CARTESIAN_POINT('Ctrl Pts',(3.84437524780496,-0.141471038664133,
7.46269629446571));
#184189=CARTESIAN_POINT('Ctrl Pts',(5.60058875626757,-1.89768454712673,
7.4130869194657));
#184190=CARTESIAN_POINT('Ctrl Pts',(7.35680226473017,-3.65389805558933,
7.36347754446569));
#184191=CARTESIAN_POINT('Ctrl Pts',(7.35680226473018,-6.13755901767999,
7.3138681694657));
#184192=CARTESIAN_POINT('Ctrl Pts',(7.35680226473019,-8.62121997977064,
7.2642587944657));
#184193=CARTESIAN_POINT('Ctrl Pts',(5.60058875626759,-10.3774334882333,
7.2146494194657));
#184194=CARTESIAN_POINT('Ctrl Pts',(3.84437524780499,-12.1336469966959,
7.16504004446571));
#184195=CARTESIAN_POINT('Ctrl Pts',(1.36071428571433,-12.1336469966959,
7.11543066946572));
#184196=CARTESIAN_POINT('Ctrl Pts',(-1.12294667637632,-12.1336469966959,
7.06582129446573));
#184197=CARTESIAN_POINT('Ctrl Pts',(-2.87916018483893,-10.3774334882333,
7.01621191946573));
#184198=CARTESIAN_POINT('Ctrl Pts',(-4.63537369330154,-8.62121997977068,
6.96660254446574));
#184199=CARTESIAN_POINT('Ctrl Pts',(-4.63537369330155,-6.13755901768002,
6.91699316946574));
#184200=CARTESIAN_POINT('Ctrl Pts',(-4.63537369330155,-3.65389805558936,
6.86738379446574));
#184201=CARTESIAN_POINT('Ctrl Pts',(-2.87916018483895,-1.89768454712676,
6.81777441946573));
#184202=CARTESIAN_POINT('Ctrl Pts',(-1.12294667637635,-0.141471038664144,
6.76816504446573));
#184203=CARTESIAN_POINT('Ctrl Pts',(1.3607142857143,-0.141471038664139,
6.71855566946572));
#184204=CARTESIAN_POINT('Ctrl Pts',(3.84437524780495,-0.141471038664133,
6.66894629446571));
#184205=CARTESIAN_POINT('Ctrl Pts',(5.60058875626756,-1.89768454712673,
6.6193369194657));
#184206=CARTESIAN_POINT('Ctrl Pts',(7.35680226473017,-3.65389805558933,
6.5697275444657));
#184207=CARTESIAN_POINT('Ctrl Pts',(7.35680226473018,-6.13755901767999,
6.52011816946569));
#184208=CARTESIAN_POINT('Ctrl Pts',(7.35680226473019,-8.62121997977064,
6.47050879446569));
#184209=CARTESIAN_POINT('Ctrl Pts',(5.60058875626759,-10.3774334882333,
6.4208994194657));
#184210=CARTESIAN_POINT('Ctrl Pts',(3.84437524780499,-12.1336469966959,
6.37129004446571));
#184211=CARTESIAN_POINT('Ctrl Pts',(1.36071428571433,-12.1336469966959,
6.32168066946572));
#184212=CARTESIAN_POINT('Ctrl Pts',(-1.0133022969909,-12.1336469966959,
6.27426136356799));
#184213=CARTESIAN_POINT('Ctrl Pts',(-2.74388712110306,-10.508522108722,
6.22624848135568));
#184214=CARTESIAN_POINT('Ctrl Pts',(2.32591428571433,-0.317897121301993,
16.1673291341596));
#184215=CARTESIAN_POINT('Ctrl Pts',(2.32591428571433,-0.349203391607791,
16.1493883844107));
#184216=CARTESIAN_POINT('Ctrl Pts',(2.32591428571434,-0.380510566162698,
16.1314492124582));
#184217=CARTESIAN_POINT('Ctrl Pts',(2.32591428571434,-0.461360350763137,
16.0851275458784));
#184218=CARTESIAN_POINT('Ctrl Pts',(2.32591428571435,-0.510904385770724,
16.0567475378191));
#184219=CARTESIAN_POINT('Ctrl Pts',(2.32591428571435,-0.560450981668922,
16.028372001738));
#184220=CARTESIAN_POINT('Ctrl Pts',(2.32591428571435,-0.635741057557968,
15.9852530704329));
#184221=CARTESIAN_POINT('Ctrl Pts',(2.32591428571453,-0.711037042002806,
15.9421444539958));
#184222=CARTESIAN_POINT('Ctrl Pts',(2.32591428571432,-0.786339686702723,
15.8990474765442));
#184223=CARTESIAN_POINT('Ctrl Pts',(0.395514285714324,-0.786339686702718,
15.1493919873872));
#184224=CARTESIAN_POINT('Ctrl Pts',(0.395514285714324,-0.736608476556573,
15.1774427121756));
#184225=CARTESIAN_POINT('Ctrl Pts',(0.395514285714325,-0.686884992853213,
15.2055071389387));
#184226=CARTESIAN_POINT('Ctrl Pts',(0.395514285714325,-0.637168644611792,
15.2335841961437));
#184227=CARTESIAN_POINT('Ctrl Pts',(0.395514285714325,-0.587452296636243,
15.2616612531986));
#184228=CARTESIAN_POINT('Ctrl Pts',(0.395514285714016,-0.537743081404174,
15.2897509434732));
#184229=CARTESIAN_POINT('Ctrl Pts',(0.395514285714016,-0.48804046640908,
15.3178523037879));
#184230=CARTESIAN_POINT('Ctrl Pts',(0.395514285714016,-0.41307940238348,
15.3602345380016));
#184231=CARTESIAN_POINT('Ctrl Pts',(0.395514285714327,-0.338133333565082,
15.4026433027555));
#184232=CARTESIAN_POINT('Ctrl Pts',(0.395514285714323,-0.263200650536827,
15.4450756949929));
#184233=CARTESIAN_POINT('Ctrl Pts',(1.36071428571437,-11.5751282694896,
17.9054697319657));
#184234=CARTESIAN_POINT('Ctrl Pts',(-0.89160064472808,-11.5751282694896,
17.8558603569657));
#184235=CARTESIAN_POINT('Ctrl Pts',(-2.48422780541164,-9.98250110880602,
17.8062509819657));
#184236=CARTESIAN_POINT('Ctrl Pts',(-4.07685496609521,-8.38987394812247,
17.7566416069657));
#184237=CARTESIAN_POINT('Ctrl Pts',(-4.07685496609522,-6.13755901768002,
17.7070322319657));
#184238=CARTESIAN_POINT('Ctrl Pts',(-4.07685496609522,-3.88524408723757,
17.6574228569657));
#184239=CARTESIAN_POINT('Ctrl Pts',(-2.48422780541167,-2.29261692655401,
17.6078134819657));
#184240=CARTESIAN_POINT('Ctrl Pts',(-0.891600644728108,-0.699989765870437,
17.5582041069657));
#184241=CARTESIAN_POINT('Ctrl Pts',(1.36071428571434,-0.699989765870433,
17.5085947319657));
#184242=CARTESIAN_POINT('Ctrl Pts',(3.61302921615679,-0.699989765870427,
17.4589853569657));
#184243=CARTESIAN_POINT('Ctrl Pts',(5.20565637684035,-2.29261692655398,
17.4093759819657));
#184244=CARTESIAN_POINT('Ctrl Pts',(6.79828353752392,-3.88524408723754,
17.3597666069657));
#184245=CARTESIAN_POINT('Ctrl Pts',(6.79828353752392,-6.13755901767999,
17.3101572319657));
#184246=CARTESIAN_POINT('Ctrl Pts',(6.79828353752393,-8.38987394812244,
17.2605478569657));
#184247=CARTESIAN_POINT('Ctrl Pts',(5.20565637684037,-9.982501108806,17.2109384819657));
#184248=CARTESIAN_POINT('Ctrl Pts',(3.61302921615682,-11.5751282694896,
17.1613291069657));
#184249=CARTESIAN_POINT('Ctrl Pts',(1.36071428571437,-11.5751282694896,
17.1117197319657));
#184250=CARTESIAN_POINT('Ctrl Pts',(-0.891600644728083,-11.5751282694896,
17.0621103569657));
#184251=CARTESIAN_POINT('Ctrl Pts',(-2.48422780541165,-9.98250110880602,
17.0125009819657));
#184252=CARTESIAN_POINT('Ctrl Pts',(-4.07685496609521,-8.38987394812247,
16.9628916069657));
#184253=CARTESIAN_POINT('Ctrl Pts',(-4.07685496609522,-6.13755901768002,
16.9132822319657));
#184254=CARTESIAN_POINT('Ctrl Pts',(-4.07685496609522,-3.88524408723757,
16.8636728569657));
#184255=CARTESIAN_POINT('Ctrl Pts',(-2.48422780541167,-2.29261692655401,
16.8140634819657));
#184256=CARTESIAN_POINT('Ctrl Pts',(-0.891600644728111,-0.699989765870437,
16.7644541069657));
#184257=CARTESIAN_POINT('Ctrl Pts',(1.36071428571434,-0.699989765870433,
16.7148447319657));
#184258=CARTESIAN_POINT('Ctrl Pts',(3.61302921615678,-0.699989765870427,
16.6652353569657));
#184259=CARTESIAN_POINT('Ctrl Pts',(5.20565637684035,-2.29261692655398,
16.6156259819657));
#184260=CARTESIAN_POINT('Ctrl Pts',(6.79828353752391,-3.88524408723754,
16.5660166069657));
#184261=CARTESIAN_POINT('Ctrl Pts',(6.79828353752392,-6.13755901767999,
16.5164072319657));
#184262=CARTESIAN_POINT('Ctrl Pts',(6.79828353752393,-8.38987394812244,
16.4667978569657));
#184263=CARTESIAN_POINT('Ctrl Pts',(5.20565637684037,-9.982501108806,16.4171884819657));
#184264=CARTESIAN_POINT('Ctrl Pts',(3.61302921615681,-11.5751282694896,
16.3675791069657));
#184265=CARTESIAN_POINT('Ctrl Pts',(1.36071428571436,-11.5751282694896,
16.3179697319657));
#184266=CARTESIAN_POINT('Ctrl Pts',(-0.891600644728086,-11.5751282694896,
16.2683603569657));
#184267=CARTESIAN_POINT('Ctrl Pts',(-2.48422780541165,-9.98250110880602,
16.2187509819657));
#184268=CARTESIAN_POINT('Ctrl Pts',(-4.07685496609521,-8.38987394812247,
16.1691416069657));
#184269=CARTESIAN_POINT('Ctrl Pts',(-4.07685496609522,-6.13755901768002,
16.1195322319657));
#184270=CARTESIAN_POINT('Ctrl Pts',(-4.07685496609523,-3.88524408723757,
16.0699228569657));
#184271=CARTESIAN_POINT('Ctrl Pts',(-2.48422780541167,-2.29261692655401,
16.0203134819657));
#184272=CARTESIAN_POINT('Ctrl Pts',(-0.891600644728114,-0.699989765870437,
15.9707041069657));
#184273=CARTESIAN_POINT('Ctrl Pts',(1.36071428571433,-0.699989765870433,
15.9210947319657));
#184274=CARTESIAN_POINT('Ctrl Pts',(3.61302921615678,-0.699989765870427,
15.8714853569657));
#184275=CARTESIAN_POINT('Ctrl Pts',(5.20565637684035,-2.29261692655398,
15.8218759819657));
#184276=CARTESIAN_POINT('Ctrl Pts',(6.79828353752391,-3.88524408723754,
15.7722666069657));
#184277=CARTESIAN_POINT('Ctrl Pts',(6.79828353752392,-6.13755901767999,
15.7226572319657));
#184278=CARTESIAN_POINT('Ctrl Pts',(6.79828353752392,-8.38987394812244,
15.6730478569657));
#184279=CARTESIAN_POINT('Ctrl Pts',(5.20565637684037,-9.982501108806,15.6234384819657));
#184280=CARTESIAN_POINT('Ctrl Pts',(3.61302921615681,-11.5751282694896,
15.5738291069657));
#184281=CARTESIAN_POINT('Ctrl Pts',(1.36071428571436,-11.5751282694896,
15.5242197319657));
#184282=CARTESIAN_POINT('Ctrl Pts',(-0.891600644728088,-11.5751282694896,
15.4746103569657));
#184283=CARTESIAN_POINT('Ctrl Pts',(-2.48422780541165,-9.98250110880602,
15.4250009819657));
#184284=CARTESIAN_POINT('Ctrl Pts',(-4.07685496609522,-8.38987394812247,
15.3753916069657));
#184285=CARTESIAN_POINT('Ctrl Pts',(-4.07685496609522,-6.13755901768002,
15.3257822319657));
#184286=CARTESIAN_POINT('Ctrl Pts',(-4.07685496609523,-3.88524408723757,
15.2761728569657));
#184287=CARTESIAN_POINT('Ctrl Pts',(-2.48422780541167,-2.29261692655401,
15.2265634819657));
#184288=CARTESIAN_POINT('Ctrl Pts',(-0.891600644728116,-0.699989765870437,
15.1769541069657));
#184289=CARTESIAN_POINT('Ctrl Pts',(1.36071428571433,-0.699989765870433,
15.1273447319657));
#184290=CARTESIAN_POINT('Ctrl Pts',(3.61302921615678,-0.699989765870427,
15.0777353569657));
#184291=CARTESIAN_POINT('Ctrl Pts',(5.20565637684034,-2.29261692655398,
15.0281259819657));
#184292=CARTESIAN_POINT('Ctrl Pts',(6.79828353752391,-3.88524408723754,
14.9785166069657));
#184293=CARTESIAN_POINT('Ctrl Pts',(6.79828353752392,-6.13755901767999,
14.9289072319657));
#184294=CARTESIAN_POINT('Ctrl Pts',(6.79828353752392,-8.38987394812244,
14.8792978569657));
#184295=CARTESIAN_POINT('Ctrl Pts',(5.20565637684036,-9.982501108806,14.8296884819657));
#184296=CARTESIAN_POINT('Ctrl Pts',(3.61302921615681,-11.5751282694896,
14.7800791069657));
#184297=CARTESIAN_POINT('Ctrl Pts',(1.36071428571436,-11.5751282694896,
14.7304697319657));
#184298=CARTESIAN_POINT('Ctrl Pts',(-0.891600644728091,-11.5751282694896,
14.6808603569657));
#184299=CARTESIAN_POINT('Ctrl Pts',(-2.48422780541165,-9.98250110880602,
14.6312509819657));
#184300=CARTESIAN_POINT('Ctrl Pts',(-4.07685496609522,-8.38987394812247,
14.5816416069657));
#184301=CARTESIAN_POINT('Ctrl Pts',(-4.07685496609523,-6.13755901768002,
14.5320322319657));
#184302=CARTESIAN_POINT('Ctrl Pts',(-4.07685496609523,-3.88524408723757,
14.4824228569657));
#184303=CARTESIAN_POINT('Ctrl Pts',(-2.48422780541168,-2.29261692655401,
14.4328134819657));
#184304=CARTESIAN_POINT('Ctrl Pts',(-0.891600644728119,-0.699989765870437,
14.3832041069657));
#184305=CARTESIAN_POINT('Ctrl Pts',(1.36071428571433,-0.699989765870433,
14.3335947319657));
#184306=CARTESIAN_POINT('Ctrl Pts',(3.61302921615678,-0.699989765870427,
14.2839853569657));
#184307=CARTESIAN_POINT('Ctrl Pts',(5.20565637684034,-2.29261692655398,
14.2343759819657));
#184308=CARTESIAN_POINT('Ctrl Pts',(6.79828353752391,-3.88524408723754,
14.1847666069657));
#184309=CARTESIAN_POINT('Ctrl Pts',(6.79828353752391,-6.13755901767999,
14.1351572319657));
#184310=CARTESIAN_POINT('Ctrl Pts',(6.79828353752392,-8.38987394812244,
14.0855478569657));
#184311=CARTESIAN_POINT('Ctrl Pts',(5.20565637684036,-9.982501108806,14.0359384819657));
#184312=CARTESIAN_POINT('Ctrl Pts',(3.61302921615681,-11.5751282694896,
13.9863291069657));
#184313=CARTESIAN_POINT('Ctrl Pts',(1.36071428571436,-11.5751282694896,
13.9367197319657));
#184314=CARTESIAN_POINT('Ctrl Pts',(-0.891600644728094,-11.5751282694896,
13.8871103569657));
#184315=CARTESIAN_POINT('Ctrl Pts',(-2.48422780541166,-9.98250110880602,
13.8375009819657));
#184316=CARTESIAN_POINT('Ctrl Pts',(-4.07685496609522,-8.38987394812247,
13.7878916069657));
#184317=CARTESIAN_POINT('Ctrl Pts',(-4.07685496609523,-6.13755901768002,
13.7382822319657));
#184318=CARTESIAN_POINT('Ctrl Pts',(-4.07685496609524,-3.88524408723757,
13.6886728569657));
#184319=CARTESIAN_POINT('Ctrl Pts',(-2.48422780541168,-2.29261692655401,
13.6390634819657));
#184320=CARTESIAN_POINT('Ctrl Pts',(-0.891600644728122,-0.699989765870437,
13.5894541069657));
#184321=CARTESIAN_POINT('Ctrl Pts',(1.36071428571433,-0.699989765870433,
13.5398447319657));
#184322=CARTESIAN_POINT('Ctrl Pts',(3.61302921615677,-0.699989765870427,
13.4902353569657));
#184323=CARTESIAN_POINT('Ctrl Pts',(5.20565637684034,-2.29261692655398,
13.4406259819657));
#184324=CARTESIAN_POINT('Ctrl Pts',(6.7982835375239,-3.88524408723754,13.3910166069657));
#184325=CARTESIAN_POINT('Ctrl Pts',(6.79828353752391,-6.13755901767999,
13.3414072319657));
#184326=CARTESIAN_POINT('Ctrl Pts',(6.79828353752391,-8.38987394812244,
13.2917978569657));
#184327=CARTESIAN_POINT('Ctrl Pts',(5.20565637684036,-9.982501108806,13.2421884819657));
#184328=CARTESIAN_POINT('Ctrl Pts',(3.6130292161568,-11.5751282694896,13.1925791069657));
#184329=CARTESIAN_POINT('Ctrl Pts',(1.36071428571435,-11.5751282694896,
13.1429697319657));
#184330=CARTESIAN_POINT('Ctrl Pts',(-0.891600644728097,-11.5751282694896,
13.0933603569657));
#184331=CARTESIAN_POINT('Ctrl Pts',(-2.48422780541166,-9.98250110880602,
13.0437509819657));
#184332=CARTESIAN_POINT('Ctrl Pts',(-4.07685496609523,-8.38987394812247,
12.9941416069657));
#184333=CARTESIAN_POINT('Ctrl Pts',(-4.07685496609523,-6.13755901768002,
12.9445322319657));
#184334=CARTESIAN_POINT('Ctrl Pts',(-4.07685496609524,-3.88524408723757,
12.8949228569657));
#184335=CARTESIAN_POINT('Ctrl Pts',(-2.48422780541168,-2.29261692655401,
12.8453134819657));
#184336=CARTESIAN_POINT('Ctrl Pts',(-0.891600644728125,-0.699989765870437,
12.7957041069657));
#184337=CARTESIAN_POINT('Ctrl Pts',(1.36071428571432,-0.699989765870433,
12.7460947319657));
#184338=CARTESIAN_POINT('Ctrl Pts',(3.61302921615677,-0.699989765870427,
12.6964853569657));
#184339=CARTESIAN_POINT('Ctrl Pts',(5.20565637684033,-2.29261692655398,
12.6468759819657));
#184340=CARTESIAN_POINT('Ctrl Pts',(6.7982835375239,-3.88524408723754,12.5972666069657));
#184341=CARTESIAN_POINT('Ctrl Pts',(6.79828353752391,-6.13755901767999,
12.5476572319657));
#184342=CARTESIAN_POINT('Ctrl Pts',(6.79828353752391,-8.38987394812244,
12.4980478569657));
#184343=CARTESIAN_POINT('Ctrl Pts',(5.20565637684036,-9.982501108806,12.4484384819657));
#184344=CARTESIAN_POINT('Ctrl Pts',(3.6130292161568,-11.5751282694896,12.3988291069657));
#184345=CARTESIAN_POINT('Ctrl Pts',(1.36071428571435,-11.5751282694896,
12.3492197319657));
#184346=CARTESIAN_POINT('Ctrl Pts',(-0.8916006447281,-11.5751282694896,
12.2996103569657));
#184347=CARTESIAN_POINT('Ctrl Pts',(-2.48422780541166,-9.98250110880602,
12.2500009819657));
#184348=CARTESIAN_POINT('Ctrl Pts',(-4.07685496609523,-8.38987394812247,
12.2003916069657));
#184349=CARTESIAN_POINT('Ctrl Pts',(-4.07685496609523,-6.13755901768002,
12.1507822319657));
#184350=CARTESIAN_POINT('Ctrl Pts',(-4.07685496609524,-3.88524408723757,
12.1011728569657));
#184351=CARTESIAN_POINT('Ctrl Pts',(-2.48422780541168,-2.29261692655401,
12.0515634819657));
#184352=CARTESIAN_POINT('Ctrl Pts',(-0.891600644728128,-0.699989765870437,
12.0019541069657));
#184353=CARTESIAN_POINT('Ctrl Pts',(1.36071428571432,-0.699989765870433,
11.9523447319657));
#184354=CARTESIAN_POINT('Ctrl Pts',(3.61302921615677,-0.699989765870427,
11.9027353569657));
#184355=CARTESIAN_POINT('Ctrl Pts',(5.20565637684033,-2.29261692655398,
11.8531259819657));
#184356=CARTESIAN_POINT('Ctrl Pts',(6.7982835375239,-3.88524408723754,11.8035166069657));
#184357=CARTESIAN_POINT('Ctrl Pts',(6.79828353752391,-6.13755901767999,
11.7539072319657));
#184358=CARTESIAN_POINT('Ctrl Pts',(6.79828353752391,-8.38987394812244,
11.7042978569657));
#184359=CARTESIAN_POINT('Ctrl Pts',(5.20565637684035,-9.982501108806,11.6546884819657));
#184360=CARTESIAN_POINT('Ctrl Pts',(3.6130292161568,-11.5751282694896,11.6050791069657));
#184361=CARTESIAN_POINT('Ctrl Pts',(1.36071428571435,-11.5751282694896,
11.5554697319657));
#184362=CARTESIAN_POINT('Ctrl Pts',(-0.891600644728103,-11.5751282694896,
11.5058603569657));
#184363=CARTESIAN_POINT('Ctrl Pts',(-2.48422780541167,-9.98250110880602,
11.4562509819657));
#184364=CARTESIAN_POINT('Ctrl Pts',(-4.07685496609523,-8.38987394812247,
11.4066416069657));
#184365=CARTESIAN_POINT('Ctrl Pts',(-4.07685496609524,-6.13755901768002,
11.3570322319657));
#184366=CARTESIAN_POINT('Ctrl Pts',(-4.07685496609524,-3.88524408723757,
11.3074228569657));
#184367=CARTESIAN_POINT('Ctrl Pts',(-2.48422780541169,-2.29261692655401,
11.2578134819657));
#184368=CARTESIAN_POINT('Ctrl Pts',(-0.89160064472813,-0.699989765870437,
11.2082041069657));
#184369=CARTESIAN_POINT('Ctrl Pts',(1.36071428571432,-0.699989765870433,
11.1585947319657));
#184370=CARTESIAN_POINT('Ctrl Pts',(3.61302921615676,-0.699989765870427,
11.1089853569657));
#184371=CARTESIAN_POINT('Ctrl Pts',(5.20565637684033,-2.29261692655398,
11.0593759819657));
#184372=CARTESIAN_POINT('Ctrl Pts',(6.7982835375239,-3.88524408723754,11.0097666069657));
#184373=CARTESIAN_POINT('Ctrl Pts',(6.7982835375239,-6.13755901767999,10.9601572319657));
#184374=CARTESIAN_POINT('Ctrl Pts',(6.79828353752391,-8.38987394812244,
10.9105478569657));
#184375=CARTESIAN_POINT('Ctrl Pts',(5.20565637684035,-9.982501108806,10.8609384819657));
#184376=CARTESIAN_POINT('Ctrl Pts',(3.61302921615679,-11.5751282694896,
10.8113291069657));
#184377=CARTESIAN_POINT('Ctrl Pts',(1.36071428571434,-11.5751282694896,
10.7617197319657));
#184378=CARTESIAN_POINT('Ctrl Pts',(-0.891600644728105,-11.5751282694896,
10.7121103569657));
#184379=CARTESIAN_POINT('Ctrl Pts',(-2.48422780541167,-9.98250110880602,
10.6625009819657));
#184380=CARTESIAN_POINT('Ctrl Pts',(-4.07685496609523,-8.38987394812247,
10.6128916069657));
#184381=CARTESIAN_POINT('Ctrl Pts',(-4.07685496609524,-6.13755901768002,
10.5632822319657));
#184382=CARTESIAN_POINT('Ctrl Pts',(-4.07685496609525,-3.88524408723757,
10.5136728569657));
#184383=CARTESIAN_POINT('Ctrl Pts',(-2.48422780541169,-2.29261692655401,
10.4640634819657));
#184384=CARTESIAN_POINT('Ctrl Pts',(-0.891600644728133,-0.699989765870437,
10.4144541069657));
#184385=CARTESIAN_POINT('Ctrl Pts',(1.36071428571431,-0.699989765870433,
10.3648447319657));
#184386=CARTESIAN_POINT('Ctrl Pts',(3.61302921615676,-0.699989765870427,
10.3152353569657));
#184387=CARTESIAN_POINT('Ctrl Pts',(5.20565637684033,-2.29261692655398,
10.2656259819657));
#184388=CARTESIAN_POINT('Ctrl Pts',(6.79828353752389,-3.88524408723754,
10.2160166069657));
#184389=CARTESIAN_POINT('Ctrl Pts',(6.7982835375239,-6.13755901767999,10.1664072319657));
#184390=CARTESIAN_POINT('Ctrl Pts',(6.7982835375239,-8.38987394812244,10.1167978569657));
#184391=CARTESIAN_POINT('Ctrl Pts',(5.20565637684035,-9.982501108806,10.0671884819657));
#184392=CARTESIAN_POINT('Ctrl Pts',(3.61302921615679,-11.5751282694896,
10.0175791069657));
#184393=CARTESIAN_POINT('Ctrl Pts',(1.36071428571434,-11.5751282694896,
9.96796973196571));
#184394=CARTESIAN_POINT('Ctrl Pts',(-0.891600644728108,-11.5751282694896,
9.91836035696572));
#184395=CARTESIAN_POINT('Ctrl Pts',(-2.48422780541167,-9.98250110880602,
9.86875098196573));
#184396=CARTESIAN_POINT('Ctrl Pts',(-4.07685496609524,-8.38987394812247,
9.81914160696573));
#184397=CARTESIAN_POINT('Ctrl Pts',(-4.07685496609524,-6.13755901768002,
9.76953223196573));
#184398=CARTESIAN_POINT('Ctrl Pts',(-4.07685496609525,-3.88524408723757,
9.71992285696573));
#184399=CARTESIAN_POINT('Ctrl Pts',(-2.48422780541169,-2.29261692655401,
9.67031348196573));
#184400=CARTESIAN_POINT('Ctrl Pts',(-0.891600644728135,-0.699989765870437,
9.62070410696572));
#184401=CARTESIAN_POINT('Ctrl Pts',(1.36071428571431,-0.699989765870433,
9.57109473196572));
#184402=CARTESIAN_POINT('Ctrl Pts',(3.61302921615676,-0.699989765870427,
9.52148535696571));
#184403=CARTESIAN_POINT('Ctrl Pts',(5.20565637684032,-2.29261692655398,
9.4718759819657));
#184404=CARTESIAN_POINT('Ctrl Pts',(6.79828353752389,-3.88524408723754,
9.4222666069657));
#184405=CARTESIAN_POINT('Ctrl Pts',(6.7982835375239,-6.13755901767999,9.3726572319657));
#184406=CARTESIAN_POINT('Ctrl Pts',(6.7982835375239,-8.38987394812244,9.3230478569657));
#184407=CARTESIAN_POINT('Ctrl Pts',(5.20565637684034,-9.982501108806,9.2734384819657));
#184408=CARTESIAN_POINT('Ctrl Pts',(3.61302921615679,-11.5751282694896,
9.22382910696571));
#184409=CARTESIAN_POINT('Ctrl Pts',(1.36071428571434,-11.5751282694896,
9.17421973196572));
#184410=CARTESIAN_POINT('Ctrl Pts',(-0.891600644728111,-11.5751282694896,
9.12461035696572));
#184411=CARTESIAN_POINT('Ctrl Pts',(-2.48422780541167,-9.98250110880602,
9.07500098196573));
#184412=CARTESIAN_POINT('Ctrl Pts',(-4.07685496609524,-8.38987394812247,
9.02539160696573));
#184413=CARTESIAN_POINT('Ctrl Pts',(-4.07685496609525,-6.13755901768002,
8.97578223196573));
#184414=CARTESIAN_POINT('Ctrl Pts',(-4.07685496609525,-3.88524408723757,
8.92617285696573));
#184415=CARTESIAN_POINT('Ctrl Pts',(-2.4842278054117,-2.29261692655401,
8.87656348196573));
#184416=CARTESIAN_POINT('Ctrl Pts',(-0.891600644728138,-0.699989765870437,
8.82695410696572));
#184417=CARTESIAN_POINT('Ctrl Pts',(1.36071428571431,-0.699989765870433,
8.77734473196571));
#184418=CARTESIAN_POINT('Ctrl Pts',(3.61302921615676,-0.699989765870427,
8.7277353569657));
#184419=CARTESIAN_POINT('Ctrl Pts',(5.20565637684032,-2.29261692655398,
8.6781259819657));
#184420=CARTESIAN_POINT('Ctrl Pts',(6.79828353752389,-3.88524408723754,
8.62851660696569));
#184421=CARTESIAN_POINT('Ctrl Pts',(6.79828353752389,-6.13755901767999,
8.57890723196569));
#184422=CARTESIAN_POINT('Ctrl Pts',(6.7982835375239,-8.38987394812244,8.5292978569657));
#184423=CARTESIAN_POINT('Ctrl Pts',(5.20565637684034,-9.982501108806,8.4796884819657));
#184424=CARTESIAN_POINT('Ctrl Pts',(3.61302921615679,-11.5751282694896,
8.43007910696571));
#184425=CARTESIAN_POINT('Ctrl Pts',(1.36071428571434,-11.5751282694896,
8.38046973196571));
#184426=CARTESIAN_POINT('Ctrl Pts',(-0.891600644728114,-11.5751282694896,
8.33086035696572));
#184427=CARTESIAN_POINT('Ctrl Pts',(-2.48422780541168,-9.98250110880602,
8.28125098196573));
#184428=CARTESIAN_POINT('Ctrl Pts',(-4.07685496609524,-8.38987394812247,
8.23164160696573));
#184429=CARTESIAN_POINT('Ctrl Pts',(-4.07685496609525,-6.13755901768002,
8.18203223196574));
#184430=CARTESIAN_POINT('Ctrl Pts',(-4.07685496609526,-3.88524408723757,
8.13242285696574));
#184431=CARTESIAN_POINT('Ctrl Pts',(-2.4842278054117,-2.29261692655401,
8.08281348196573));
#184432=CARTESIAN_POINT('Ctrl Pts',(-0.891600644728141,-0.699989765870437,
8.03320410696572));
#184433=CARTESIAN_POINT('Ctrl Pts',(1.36071428571431,-0.699989765870433,
7.98359473196571));
#184434=CARTESIAN_POINT('Ctrl Pts',(3.61302921615675,-0.699989765870427,
7.93398535696571));
#184435=CARTESIAN_POINT('Ctrl Pts',(5.20565637684032,-2.29261692655398,
7.8843759819657));
#184436=CARTESIAN_POINT('Ctrl Pts',(6.79828353752388,-3.88524408723754,
7.8347666069657));
#184437=CARTESIAN_POINT('Ctrl Pts',(6.79828353752389,-6.13755901767999,
7.78515723196569));
#184438=CARTESIAN_POINT('Ctrl Pts',(6.7982835375239,-8.38987394812244,7.7355478569657));
#184439=CARTESIAN_POINT('Ctrl Pts',(5.20565637684034,-9.982501108806,7.6859384819657));
#184440=CARTESIAN_POINT('Ctrl Pts',(3.61302921615678,-11.5751282694896,
7.63632910696571));
#184441=CARTESIAN_POINT('Ctrl Pts',(1.36071428571433,-11.5751282694896,
7.58671973196572));
#184442=CARTESIAN_POINT('Ctrl Pts',(-0.891600644728116,-11.5751282694896,
7.53711035696572));
#184443=CARTESIAN_POINT('Ctrl Pts',(-2.48422780541168,-9.98250110880602,
7.48750098196573));
#184444=CARTESIAN_POINT('Ctrl Pts',(-4.07685496609524,-8.38987394812247,
7.43789160696574));
#184445=CARTESIAN_POINT('Ctrl Pts',(-4.07685496609525,-6.13755901768002,
7.38828223196573));
#184446=CARTESIAN_POINT('Ctrl Pts',(-4.07685496609526,-3.88524408723757,
7.33867285696573));
#184447=CARTESIAN_POINT('Ctrl Pts',(-2.4842278054117,-2.29261692655401,
7.28906348196573));
#184448=CARTESIAN_POINT('Ctrl Pts',(-0.891600644728144,-0.699989765870437,
7.23945410696572));
#184449=CARTESIAN_POINT('Ctrl Pts',(1.3607142857143,-0.699989765870433,
7.18984473196571));
#184450=CARTESIAN_POINT('Ctrl Pts',(3.61302921615675,-0.699989765870427,
7.14023535696571));
#184451=CARTESIAN_POINT('Ctrl Pts',(5.20565637684031,-2.29261692655398,
7.0906259819657));
#184452=CARTESIAN_POINT('Ctrl Pts',(6.79828353752388,-3.88524408723754,
7.0410166069657));
#184453=CARTESIAN_POINT('Ctrl Pts',(6.79828353752389,-6.13755901767999,
6.9914072319657));
#184454=CARTESIAN_POINT('Ctrl Pts',(6.79828353752389,-8.38987394812244,
6.94179785696569));
#184455=CARTESIAN_POINT('Ctrl Pts',(5.20565637684034,-9.982501108806,6.8921884819657));
#184456=CARTESIAN_POINT('Ctrl Pts',(3.61302921615678,-11.5751282694896,
6.84257910696571));
#184457=CARTESIAN_POINT('Ctrl Pts',(1.36071428571433,-11.5751282694896,
6.79296973196571));
#184458=CARTESIAN_POINT('Ctrl Pts',(-0.891600644728119,-11.5751282694896,
6.74336035696572));
#184459=CARTESIAN_POINT('Ctrl Pts',(-2.48422780541168,-9.98250110880602,
6.69375098196573));
#184460=CARTESIAN_POINT('Ctrl Pts',(-4.07685496609525,-8.38987394812247,
6.64414160696573));
#184461=CARTESIAN_POINT('Ctrl Pts',(-4.07685496609525,-6.13755901768002,
6.59453223196573));
#184462=CARTESIAN_POINT('Ctrl Pts',(-4.07685496609526,-3.88524408723757,
6.54492285696573));
#184463=CARTESIAN_POINT('Ctrl Pts',(-2.4842278054117,-2.29261692655401,
6.49531348196573));
#184464=CARTESIAN_POINT('Ctrl Pts',(-0.891600644728147,-0.699989765870437,
6.44570410696573));
#184465=CARTESIAN_POINT('Ctrl Pts',(1.3607142857143,-0.699989765870433,
6.39609473196571));
#184466=CARTESIAN_POINT('Ctrl Pts',(3.61302921615675,-0.699989765870427,
6.34648535696571));
#184467=CARTESIAN_POINT('Ctrl Pts',(5.20565637684031,-2.29261692655398,
6.2968759819657));
#184468=CARTESIAN_POINT('Ctrl Pts',(6.79828353752388,-3.88524408723754,
6.2472666069657));
#184469=CARTESIAN_POINT('Ctrl Pts',(6.79828353752389,-6.13755901767999,
6.1976572319657));
#184470=CARTESIAN_POINT('Ctrl Pts',(6.79828353752389,-8.38987394812244,
6.1480478569657));
#184471=CARTESIAN_POINT('Ctrl Pts',(5.20565637684033,-9.982501108806,6.0984384819657));
#184472=CARTESIAN_POINT('Ctrl Pts',(3.61302921615678,-11.5751282694896,
6.04882910696571));
#184473=CARTESIAN_POINT('Ctrl Pts',(1.36071428571433,-11.5751282694896,
5.99921973196571));
#184474=CARTESIAN_POINT('Ctrl Pts',(-0.792169330833731,-11.5751282694896,
5.95180042606799));
#184475=CARTESIAN_POINT('Ctrl Pts',(-2.36155504701614,-10.1013791930713,
5.90378754385568));
#184476=CARTESIAN_POINT('Ctrl Pts',(1.36071428571437,-12.1336469966959,
18.2279306694657));
#184477=CARTESIAN_POINT('Ctrl Pts',(-1.12294667637628,-12.1336469966959,
18.1783212944657));
#184478=CARTESIAN_POINT('Ctrl Pts',(-2.87916018483889,-10.3774334882333,
18.1287119194657));
#184479=CARTESIAN_POINT('Ctrl Pts',(-4.6353736933015,-8.62121997977068,
18.0791025444657));
#184480=CARTESIAN_POINT('Ctrl Pts',(-4.63537369330151,-6.13755901768002,
18.0294931694657));
#184481=CARTESIAN_POINT('Ctrl Pts',(-4.63537369330151,-3.65389805558936,
17.9798837944657));
#184482=CARTESIAN_POINT('Ctrl Pts',(-2.87916018483891,-1.89768454712676,
17.9302744194657));
#184483=CARTESIAN_POINT('Ctrl Pts',(-1.12294667637631,-0.141471038664144,
17.8806650444657));
#184484=CARTESIAN_POINT('Ctrl Pts',(1.36071428571434,-0.141471038664139,
17.8310556694657));
#184485=CARTESIAN_POINT('Ctrl Pts',(3.84437524780499,-0.141471038664133,
17.7814462944657));
#184486=CARTESIAN_POINT('Ctrl Pts',(5.6005887562676,-1.89768454712673,17.7318369194657));
#184487=CARTESIAN_POINT('Ctrl Pts',(7.35680226473021,-3.65389805558933,
17.6822275444657));
#184488=CARTESIAN_POINT('Ctrl Pts',(7.35680226473022,-6.13755901767999,
17.6326181694657));
#184489=CARTESIAN_POINT('Ctrl Pts',(7.35680226473023,-8.62121997977064,
17.5830087944657));
#184490=CARTESIAN_POINT('Ctrl Pts',(5.60058875626762,-10.3774334882333,
17.5333994194657));
#184491=CARTESIAN_POINT('Ctrl Pts',(3.84437524780503,-12.1336469966959,
17.4837900444657));
#184492=CARTESIAN_POINT('Ctrl Pts',(1.36071428571437,-12.1336469966959,
17.4341806694657));
#184493=CARTESIAN_POINT('Ctrl Pts',(-1.12294667637629,-12.1336469966959,
17.3845712944657));
#184494=CARTESIAN_POINT('Ctrl Pts',(-2.87916018483889,-10.3774334882333,
17.3349619194657));
#184495=CARTESIAN_POINT('Ctrl Pts',(-4.6353736933015,-8.62121997977068,
17.2853525444657));
#184496=CARTESIAN_POINT('Ctrl Pts',(-4.63537369330151,-6.13755901768002,
17.2357431694657));
#184497=CARTESIAN_POINT('Ctrl Pts',(-4.63537369330152,-3.65389805558936,
17.1861337944657));
#184498=CARTESIAN_POINT('Ctrl Pts',(-2.87916018483892,-1.89768454712676,
17.1365244194657));
#184499=CARTESIAN_POINT('Ctrl Pts',(-1.12294667637632,-0.141471038664144,
17.0869150444657));
#184500=CARTESIAN_POINT('Ctrl Pts',(1.36071428571434,-0.141471038664139,
17.0373056694657));
#184501=CARTESIAN_POINT('Ctrl Pts',(3.84437524780499,-0.141471038664133,
16.9876962944657));
#184502=CARTESIAN_POINT('Ctrl Pts',(5.6005887562676,-1.89768454712673,16.9380869194657));
#184503=CARTESIAN_POINT('Ctrl Pts',(7.35680226473021,-3.65389805558933,
16.8884775444657));
#184504=CARTESIAN_POINT('Ctrl Pts',(7.35680226473022,-6.13755901767999,
16.8388681694657));
#184505=CARTESIAN_POINT('Ctrl Pts',(7.35680226473022,-8.62121997977064,
16.7892587944657));
#184506=CARTESIAN_POINT('Ctrl Pts',(5.60058875626762,-10.3774334882333,
16.7396494194657));
#184507=CARTESIAN_POINT('Ctrl Pts',(3.84437524780502,-12.1336469966959,
16.6900400444657));
#184508=CARTESIAN_POINT('Ctrl Pts',(1.36071428571437,-12.1336469966959,
16.6404306694657));
#184509=CARTESIAN_POINT('Ctrl Pts',(-1.12294667637629,-12.1336469966959,
16.5908212944657));
#184510=CARTESIAN_POINT('Ctrl Pts',(-2.8791601848389,-10.3774334882333,
16.5412119194657));
#184511=CARTESIAN_POINT('Ctrl Pts',(-4.6353736933015,-8.62121997977068,
16.4916025444657));
#184512=CARTESIAN_POINT('Ctrl Pts',(-4.63537369330151,-6.13755901768002,
16.4419931694657));
#184513=CARTESIAN_POINT('Ctrl Pts',(-4.63537369330152,-3.65389805558936,
16.3923837944657));
#184514=CARTESIAN_POINT('Ctrl Pts',(-2.87916018483892,-1.89768454712676,
16.3427744194657));
#184515=CARTESIAN_POINT('Ctrl Pts',(-1.12294667637632,-0.141471038664144,
16.2931650444657));
#184516=CARTESIAN_POINT('Ctrl Pts',(1.36071428571433,-0.141471038664139,
16.2435556694657));
#184517=CARTESIAN_POINT('Ctrl Pts',(3.84437524780499,-0.141471038664133,
16.1939462944657));
#184518=CARTESIAN_POINT('Ctrl Pts',(5.6005887562676,-1.89768454712673,16.1443369194657));
#184519=CARTESIAN_POINT('Ctrl Pts',(7.35680226473021,-3.65389805558933,
16.0947275444657));
#184520=CARTESIAN_POINT('Ctrl Pts',(7.35680226473021,-6.13755901767999,
16.0451181694657));
#184521=CARTESIAN_POINT('Ctrl Pts',(7.35680226473022,-8.62121997977064,
15.9955087944657));
#184522=CARTESIAN_POINT('Ctrl Pts',(5.60058875626762,-10.3774334882333,
15.9458994194657));
#184523=CARTESIAN_POINT('Ctrl Pts',(3.84437524780502,-12.1336469966959,
15.8962900444657));
#184524=CARTESIAN_POINT('Ctrl Pts',(1.36071428571436,-12.1336469966959,
15.8466806694657));
#184525=CARTESIAN_POINT('Ctrl Pts',(-1.12294667637629,-12.1336469966959,
15.7970712944657));
#184526=CARTESIAN_POINT('Ctrl Pts',(-2.8791601848389,-10.3774334882333,
15.7474619194657));
#184527=CARTESIAN_POINT('Ctrl Pts',(-4.63537369330151,-8.62121997977068,
15.6978525444657));
#184528=CARTESIAN_POINT('Ctrl Pts',(-4.63537369330152,-6.13755901768002,
15.6482431694657));
#184529=CARTESIAN_POINT('Ctrl Pts',(-4.63537369330152,-3.65389805558936,
15.5986337944657));
#184530=CARTESIAN_POINT('Ctrl Pts',(-2.87916018483892,-1.89768454712676,
15.5490244194657));
#184531=CARTESIAN_POINT('Ctrl Pts',(-1.12294667637632,-0.141471038664144,
15.4994150444657));
#184532=CARTESIAN_POINT('Ctrl Pts',(1.36071428571433,-0.141471038664139,
15.4498056694657));
#184533=CARTESIAN_POINT('Ctrl Pts',(3.84437524780498,-0.141471038664133,
15.4001962944657));
#184534=CARTESIAN_POINT('Ctrl Pts',(5.60058875626759,-1.89768454712673,
15.3505869194657));
#184535=CARTESIAN_POINT('Ctrl Pts',(7.3568022647302,-3.65389805558933,15.3009775444657));
#184536=CARTESIAN_POINT('Ctrl Pts',(7.35680226473021,-6.13755901767999,
15.2513681694657));
#184537=CARTESIAN_POINT('Ctrl Pts',(7.35680226473022,-8.62121997977064,
15.2017587944657));
#184538=CARTESIAN_POINT('Ctrl Pts',(5.60058875626762,-10.3774334882333,
15.1521494194657));
#184539=CARTESIAN_POINT('Ctrl Pts',(3.84437524780502,-12.1336469966959,
15.1025400444657));
#184540=CARTESIAN_POINT('Ctrl Pts',(1.36071428571436,-12.1336469966959,
15.0529306694657));
#184541=CARTESIAN_POINT('Ctrl Pts',(-1.12294667637629,-12.1336469966959,
15.0033212944657));
#184542=CARTESIAN_POINT('Ctrl Pts',(-2.8791601848389,-10.3774334882333,
14.9537119194657));
#184543=CARTESIAN_POINT('Ctrl Pts',(-4.63537369330151,-8.62121997977068,
14.9041025444657));
#184544=CARTESIAN_POINT('Ctrl Pts',(-4.63537369330152,-6.13755901768002,
14.8544931694657));
#184545=CARTESIAN_POINT('Ctrl Pts',(-4.63537369330153,-3.65389805558936,
14.8048837944657));
#184546=CARTESIAN_POINT('Ctrl Pts',(-2.87916018483893,-1.89768454712676,
14.7552744194657));
#184547=CARTESIAN_POINT('Ctrl Pts',(-1.12294667637633,-0.141471038664144,
14.7056650444657));
#184548=CARTESIAN_POINT('Ctrl Pts',(1.36071428571433,-0.141471038664139,
14.6560556694657));
#184549=CARTESIAN_POINT('Ctrl Pts',(3.84437524780498,-0.141471038664133,
14.6064462944657));
#184550=CARTESIAN_POINT('Ctrl Pts',(5.60058875626759,-1.89768454712673,
14.5568369194657));
#184551=CARTESIAN_POINT('Ctrl Pts',(7.3568022647302,-3.65389805558933,14.5072275444657));
#184552=CARTESIAN_POINT('Ctrl Pts',(7.35680226473021,-6.13755901767999,
14.4576181694657));
#184553=CARTESIAN_POINT('Ctrl Pts',(7.35680226473021,-8.62121997977064,
14.4080087944657));
#184554=CARTESIAN_POINT('Ctrl Pts',(5.60058875626761,-10.3774334882333,
14.3583994194657));
#184555=CARTESIAN_POINT('Ctrl Pts',(3.84437524780501,-12.1336469966959,
14.3087900444657));
#184556=CARTESIAN_POINT('Ctrl Pts',(1.36071428571436,-12.1336469966959,
14.2591806694657));
#184557=CARTESIAN_POINT('Ctrl Pts',(-1.1229466763763,-12.1336469966959,
14.2095712944657));
#184558=CARTESIAN_POINT('Ctrl Pts',(-2.8791601848389,-10.3774334882333,
14.1599619194657));
#184559=CARTESIAN_POINT('Ctrl Pts',(-4.63537369330151,-8.62121997977068,
14.1103525444657));
#184560=CARTESIAN_POINT('Ctrl Pts',(-4.63537369330152,-6.13755901768002,
14.0607431694657));
#184561=CARTESIAN_POINT('Ctrl Pts',(-4.63537369330153,-3.65389805558936,
14.0111337944657));
#184562=CARTESIAN_POINT('Ctrl Pts',(-2.87916018483893,-1.89768454712676,
13.9615244194657));
#184563=CARTESIAN_POINT('Ctrl Pts',(-1.12294667637633,-0.141471038664144,
13.9119150444657));
#184564=CARTESIAN_POINT('Ctrl Pts',(1.36071428571432,-0.141471038664139,
13.8623056694657));
#184565=CARTESIAN_POINT('Ctrl Pts',(3.84437524780498,-0.141471038664133,
13.8126962944657));
#184566=CARTESIAN_POINT('Ctrl Pts',(5.60058875626759,-1.89768454712673,
13.7630869194657));
#184567=CARTESIAN_POINT('Ctrl Pts',(7.3568022647302,-3.65389805558933,13.7134775444657));
#184568=CARTESIAN_POINT('Ctrl Pts',(7.35680226473021,-6.13755901767999,
13.6638681694657));
#184569=CARTESIAN_POINT('Ctrl Pts',(7.35680226473021,-8.62121997977064,
13.6142587944657));
#184570=CARTESIAN_POINT('Ctrl Pts',(5.60058875626761,-10.3774334882333,
13.5646494194657));
#184571=CARTESIAN_POINT('Ctrl Pts',(3.84437524780501,-12.1336469966959,
13.5150400444657));
#184572=CARTESIAN_POINT('Ctrl Pts',(1.36071428571436,-12.1336469966959,
13.4654306694657));
#184573=CARTESIAN_POINT('Ctrl Pts',(-1.1229466763763,-12.1336469966959,
13.4158212944657));
#184574=CARTESIAN_POINT('Ctrl Pts',(-2.87916018483891,-10.3774334882333,
13.3662119194657));
#184575=CARTESIAN_POINT('Ctrl Pts',(-4.63537369330152,-8.62121997977068,
13.3166025444657));
#184576=CARTESIAN_POINT('Ctrl Pts',(-4.63537369330153,-6.13755901768002,
13.2669931694657));
#184577=CARTESIAN_POINT('Ctrl Pts',(-4.63537369330153,-3.65389805558936,
13.2173837944657));
#184578=CARTESIAN_POINT('Ctrl Pts',(-2.87916018483893,-1.89768454712676,
13.1677744194657));
#184579=CARTESIAN_POINT('Ctrl Pts',(-1.12294667637633,-0.141471038664144,
13.1181650444657));
#184580=CARTESIAN_POINT('Ctrl Pts',(1.36071428571432,-0.141471038664139,
13.0685556694657));
#184581=CARTESIAN_POINT('Ctrl Pts',(3.84437524780497,-0.141471038664133,
13.0189462944657));
#184582=CARTESIAN_POINT('Ctrl Pts',(5.60058875626759,-1.89768454712673,
12.9693369194657));
#184583=CARTESIAN_POINT('Ctrl Pts',(7.3568022647302,-3.65389805558933,12.9197275444657));
#184584=CARTESIAN_POINT('Ctrl Pts',(7.3568022647302,-6.13755901767999,12.8701181694657));
#184585=CARTESIAN_POINT('Ctrl Pts',(7.35680226473021,-8.62121997977064,
12.8205087944657));
#184586=CARTESIAN_POINT('Ctrl Pts',(5.60058875626761,-10.3774334882333,
12.7708994194657));
#184587=CARTESIAN_POINT('Ctrl Pts',(3.84437524780501,-12.1336469966959,
12.7212900444657));
#184588=CARTESIAN_POINT('Ctrl Pts',(1.36071428571435,-12.1336469966959,
12.6716806694657));
#184589=CARTESIAN_POINT('Ctrl Pts',(-1.1229466763763,-12.1336469966959,
12.6220712944657));
#184590=CARTESIAN_POINT('Ctrl Pts',(-2.87916018483891,-10.3774334882333,
12.5724619194657));
#184591=CARTESIAN_POINT('Ctrl Pts',(-4.63537369330152,-8.62121997977068,
12.5228525444657));
#184592=CARTESIAN_POINT('Ctrl Pts',(-4.63537369330153,-6.13755901768002,
12.4732431694657));
#184593=CARTESIAN_POINT('Ctrl Pts',(-4.63537369330153,-3.65389805558936,
12.4236337944657));
#184594=CARTESIAN_POINT('Ctrl Pts',(-2.87916018483893,-1.89768454712676,
12.3740244194657));
#184595=CARTESIAN_POINT('Ctrl Pts',(-1.12294667637633,-0.141471038664144,
12.3244150444657));
#184596=CARTESIAN_POINT('Ctrl Pts',(1.36071428571432,-0.141471038664139,
12.2748056694657));
#184597=CARTESIAN_POINT('Ctrl Pts',(3.84437524780497,-0.141471038664133,
12.2251962944657));
#184598=CARTESIAN_POINT('Ctrl Pts',(5.60058875626758,-1.89768454712673,
12.1755869194657));
#184599=CARTESIAN_POINT('Ctrl Pts',(7.35680226473019,-3.65389805558933,
12.1259775444657));
#184600=CARTESIAN_POINT('Ctrl Pts',(7.3568022647302,-6.13755901767999,12.0763681694657));
#184601=CARTESIAN_POINT('Ctrl Pts',(7.35680226473021,-8.62121997977064,
12.0267587944657));
#184602=CARTESIAN_POINT('Ctrl Pts',(5.60058875626761,-10.3774334882333,
11.9771494194657));
#184603=CARTESIAN_POINT('Ctrl Pts',(3.844375247805,-12.1336469966959,11.9275400444657));
#184604=CARTESIAN_POINT('Ctrl Pts',(1.36071428571435,-12.1336469966959,
11.8779306694657));
#184605=CARTESIAN_POINT('Ctrl Pts',(-1.12294667637631,-12.1336469966959,
11.8283212944657));
#184606=CARTESIAN_POINT('Ctrl Pts',(-2.87916018483891,-10.3774334882333,
11.7787119194657));
#184607=CARTESIAN_POINT('Ctrl Pts',(-4.63537369330152,-8.62121997977068,
11.7291025444657));
#184608=CARTESIAN_POINT('Ctrl Pts',(-4.63537369330153,-6.13755901768002,
11.6794931694657));
#184609=CARTESIAN_POINT('Ctrl Pts',(-4.63537369330154,-3.65389805558936,
11.6298837944657));
#184610=CARTESIAN_POINT('Ctrl Pts',(-2.87916018483894,-1.89768454712676,
11.5802744194657));
#184611=CARTESIAN_POINT('Ctrl Pts',(-1.12294667637634,-0.141471038664144,
11.5306650444657));
#184612=CARTESIAN_POINT('Ctrl Pts',(1.36071428571432,-0.141471038664139,
11.4810556694657));
#184613=CARTESIAN_POINT('Ctrl Pts',(3.84437524780497,-0.141471038664133,
11.4314462944657));
#184614=CARTESIAN_POINT('Ctrl Pts',(5.60058875626758,-1.89768454712673,
11.3818369194657));
#184615=CARTESIAN_POINT('Ctrl Pts',(7.35680226473019,-3.65389805558933,
11.3322275444657));
#184616=CARTESIAN_POINT('Ctrl Pts',(7.3568022647302,-6.13755901767999,11.2826181694657));
#184617=CARTESIAN_POINT('Ctrl Pts',(7.3568022647302,-8.62121997977064,11.2330087944657));
#184618=CARTESIAN_POINT('Ctrl Pts',(5.6005887562676,-10.3774334882333,11.1833994194657));
#184619=CARTESIAN_POINT('Ctrl Pts',(3.844375247805,-12.1336469966959,11.1337900444657));
#184620=CARTESIAN_POINT('Ctrl Pts',(1.36071428571435,-12.1336469966959,
11.0841806694657));
#184621=CARTESIAN_POINT('Ctrl Pts',(-1.12294667637631,-12.1336469966959,
11.0345712944657));
#184622=CARTESIAN_POINT('Ctrl Pts',(-2.87916018483892,-10.3774334882333,
10.9849619194657));
#184623=CARTESIAN_POINT('Ctrl Pts',(-4.63537369330153,-8.62121997977068,
10.9353525444657));
#184624=CARTESIAN_POINT('Ctrl Pts',(-4.63537369330153,-6.13755901768002,
10.8857431694657));
#184625=CARTESIAN_POINT('Ctrl Pts',(-4.63537369330154,-3.65389805558936,
10.8361337944657));
#184626=CARTESIAN_POINT('Ctrl Pts',(-2.87916018483894,-1.89768454712676,
10.7865244194657));
#184627=CARTESIAN_POINT('Ctrl Pts',(-1.12294667637634,-0.141471038664144,
10.7369150444657));
#184628=CARTESIAN_POINT('Ctrl Pts',(1.36071428571431,-0.141471038664139,
10.6873056694657));
#184629=CARTESIAN_POINT('Ctrl Pts',(3.84437524780497,-0.141471038664133,
10.6376962944657));
#184630=CARTESIAN_POINT('Ctrl Pts',(5.60058875626758,-1.89768454712673,
10.5880869194657));
#184631=CARTESIAN_POINT('Ctrl Pts',(7.35680226473019,-3.65389805558933,
10.5384775444657));
#184632=CARTESIAN_POINT('Ctrl Pts',(7.35680226473019,-6.13755901767999,
10.4888681694657));
#184633=CARTESIAN_POINT('Ctrl Pts',(7.3568022647302,-8.62121997977064,10.4392587944657));
#184634=CARTESIAN_POINT('Ctrl Pts',(5.6005887562676,-10.3774334882333,10.3896494194657));
#184635=CARTESIAN_POINT('Ctrl Pts',(3.844375247805,-12.1336469966959,10.3400400444657));
#184636=CARTESIAN_POINT('Ctrl Pts',(1.36071428571435,-12.1336469966959,
10.2904306694657));
#184637=CARTESIAN_POINT('Ctrl Pts',(-1.12294667637631,-12.1336469966959,
10.2408212944657));
#184638=CARTESIAN_POINT('Ctrl Pts',(-2.87916018483892,-10.3774334882333,
10.1912119194657));
#184639=CARTESIAN_POINT('Ctrl Pts',(-4.63537369330153,-8.62121997977068,
10.1416025444657));
#184640=CARTESIAN_POINT('Ctrl Pts',(-4.63537369330154,-6.13755901768002,
10.0919931694657));
#184641=CARTESIAN_POINT('Ctrl Pts',(-4.63537369330154,-3.65389805558936,
10.0423837944657));
#184642=CARTESIAN_POINT('Ctrl Pts',(-2.87916018483894,-1.89768454712676,
9.99277441946573));
#184643=CARTESIAN_POINT('Ctrl Pts',(-1.12294667637634,-0.141471038664144,
9.94316504446573));
#184644=CARTESIAN_POINT('Ctrl Pts',(1.36071428571431,-0.141471038664139,
9.89355566946572));
#184645=CARTESIAN_POINT('Ctrl Pts',(3.84437524780496,-0.141471038664133,
9.84394629446571));
#184646=CARTESIAN_POINT('Ctrl Pts',(5.60058875626757,-1.89768454712673,
9.7943369194657));
#184647=CARTESIAN_POINT('Ctrl Pts',(7.35680226473018,-3.65389805558933,
9.74472754446569));
#184648=CARTESIAN_POINT('Ctrl Pts',(7.35680226473019,-6.13755901767999,
9.69511816946569));
#184649=CARTESIAN_POINT('Ctrl Pts',(7.3568022647302,-8.62121997977064,9.6455087944657));
#184650=CARTESIAN_POINT('Ctrl Pts',(5.6005887562676,-10.3774334882333,9.5958994194657));
#184651=CARTESIAN_POINT('Ctrl Pts',(3.844375247805,-12.1336469966959,9.54629004446571));
#184652=CARTESIAN_POINT('Ctrl Pts',(1.36071428571434,-12.1336469966959,
9.49668066946572));
#184653=CARTESIAN_POINT('Ctrl Pts',(-1.12294667637631,-12.1336469966959,
9.44707129446572));
#184654=CARTESIAN_POINT('Ctrl Pts',(-2.87916018483892,-10.3774334882333,
9.39746191946573));
#184655=CARTESIAN_POINT('Ctrl Pts',(-4.63537369330153,-8.62121997977068,
9.34785254446574));
#184656=CARTESIAN_POINT('Ctrl Pts',(-4.63537369330154,-6.13755901768002,
9.29824316946574));
#184657=CARTESIAN_POINT('Ctrl Pts',(-4.63537369330155,-3.65389805558936,
9.24863379446574));
#184658=CARTESIAN_POINT('Ctrl Pts',(-2.87916018483894,-1.89768454712676,
9.19902441946573));
#184659=CARTESIAN_POINT('Ctrl Pts',(-1.12294667637634,-0.141471038664144,
9.14941504446572));
#184660=CARTESIAN_POINT('Ctrl Pts',(1.36071428571431,-0.141471038664139,
9.09980566946571));
#184661=CARTESIAN_POINT('Ctrl Pts',(3.84437524780496,-0.141471038664133,
9.05019629446571));
#184662=CARTESIAN_POINT('Ctrl Pts',(5.60058875626757,-1.89768454712673,
9.0005869194657));
#184663=CARTESIAN_POINT('Ctrl Pts',(7.35680226473018,-3.65389805558933,
8.95097754446569));
#184664=CARTESIAN_POINT('Ctrl Pts',(7.35680226473019,-6.13755901767999,
8.90136816946569));
#184665=CARTESIAN_POINT('Ctrl Pts',(7.3568022647302,-8.62121997977064,8.8517587944657));
#184666=CARTESIAN_POINT('Ctrl Pts',(5.60058875626759,-10.3774334882333,
8.8021494194657));
#184667=CARTESIAN_POINT('Ctrl Pts',(3.84437524780499,-12.1336469966959,
8.75254004446571));
#184668=CARTESIAN_POINT('Ctrl Pts',(1.36071428571434,-12.1336469966959,
8.70293066946572));
#184669=CARTESIAN_POINT('Ctrl Pts',(-1.12294667637632,-12.1336469966959,
8.65332129446573));
#184670=CARTESIAN_POINT('Ctrl Pts',(-2.87916018483892,-10.3774334882333,
8.60371191946573));
#184671=CARTESIAN_POINT('Ctrl Pts',(-4.63537369330153,-8.62121997977068,
8.55410254446574));
#184672=CARTESIAN_POINT('Ctrl Pts',(-4.63537369330154,-6.13755901768002,
8.50449316946573));
#184673=CARTESIAN_POINT('Ctrl Pts',(-4.63537369330155,-3.65389805558936,
8.45488379446574));
#184674=CARTESIAN_POINT('Ctrl Pts',(-2.87916018483895,-1.89768454712676,
8.40527441946573));
#184675=CARTESIAN_POINT('Ctrl Pts',(-1.12294667637635,-0.141471038664144,
8.35566504446572));
#184676=CARTESIAN_POINT('Ctrl Pts',(1.36071428571431,-0.141471038664139,
8.30605566946572));
#184677=CARTESIAN_POINT('Ctrl Pts',(3.84437524780496,-0.141471038664133,
8.25644629446571));
#184678=CARTESIAN_POINT('Ctrl Pts',(5.60058875626757,-1.89768454712673,
8.2068369194657));
#184679=CARTESIAN_POINT('Ctrl Pts',(7.35680226473018,-3.65389805558933,
8.15722754446569));
#184680=CARTESIAN_POINT('Ctrl Pts',(7.35680226473019,-6.13755901767999,
8.1076181694657));
#184681=CARTESIAN_POINT('Ctrl Pts',(7.35680226473019,-8.62121997977064,
8.05800879446569));
#184682=CARTESIAN_POINT('Ctrl Pts',(5.60058875626759,-10.3774334882333,
8.0083994194657));
#184683=CARTESIAN_POINT('Ctrl Pts',(3.84437524780499,-12.1336469966959,
7.95879004446571));
#184684=CARTESIAN_POINT('Ctrl Pts',(1.36071428571434,-12.1336469966959,
7.90918066946572));
#184685=CARTESIAN_POINT('Ctrl Pts',(-1.12294667637632,-12.1336469966959,
7.85957129446573));
#184686=CARTESIAN_POINT('Ctrl Pts',(-2.87916018483893,-10.3774334882333,
7.80996191946573));
#184687=CARTESIAN_POINT('Ctrl Pts',(-4.63537369330154,-8.62121997977068,
7.76035254446574));
#184688=CARTESIAN_POINT('Ctrl Pts',(-4.63537369330154,-6.13755901768002,
7.71074316946574));
#184689=CARTESIAN_POINT('Ctrl Pts',(-4.63537369330155,-3.65389805558936,
7.66113379446574));
#184690=CARTESIAN_POINT('Ctrl Pts',(-2.87916018483895,-1.89768454712676,
7.61152441946573));
#184691=CARTESIAN_POINT('Ctrl Pts',(-1.12294667637635,-0.141471038664144,
7.56191504446572));
#184692=CARTESIAN_POINT('Ctrl Pts',(1.3607142857143,-0.141471038664139,
7.51230566946572));
#184693=CARTESIAN_POINT('Ctrl Pts',(3.84437524780496,-0.141471038664133,
7.46269629446571));
#184694=CARTESIAN_POINT('Ctrl Pts',(5.60058875626757,-1.89768454712673,
7.4130869194657));
#184695=CARTESIAN_POINT('Ctrl Pts',(7.35680226473017,-3.65389805558933,
7.36347754446569));
#184696=CARTESIAN_POINT('Ctrl Pts',(7.35680226473018,-6.13755901767999,
7.3138681694657));
#184697=CARTESIAN_POINT('Ctrl Pts',(7.35680226473019,-8.62121997977064,
7.2642587944657));
#184698=CARTESIAN_POINT('Ctrl Pts',(5.60058875626759,-10.3774334882333,
7.2146494194657));
#184699=CARTESIAN_POINT('Ctrl Pts',(3.84437524780499,-12.1336469966959,
7.16504004446571));
#184700=CARTESIAN_POINT('Ctrl Pts',(1.36071428571433,-12.1336469966959,
7.11543066946572));
#184701=CARTESIAN_POINT('Ctrl Pts',(-1.12294667637632,-12.1336469966959,
7.06582129446573));
#184702=CARTESIAN_POINT('Ctrl Pts',(-2.87916018483893,-10.3774334882333,
7.01621191946573));
#184703=CARTESIAN_POINT('Ctrl Pts',(-4.63537369330154,-8.62121997977068,
6.96660254446574));
#184704=CARTESIAN_POINT('Ctrl Pts',(-4.63537369330155,-6.13755901768002,
6.91699316946574));
#184705=CARTESIAN_POINT('Ctrl Pts',(-4.63537369330155,-3.65389805558936,
6.86738379446574));
#184706=CARTESIAN_POINT('Ctrl Pts',(-2.87916018483895,-1.89768454712676,
6.81777441946573));
#184707=CARTESIAN_POINT('Ctrl Pts',(-1.12294667637635,-0.141471038664144,
6.76816504446573));
#184708=CARTESIAN_POINT('Ctrl Pts',(1.3607142857143,-0.141471038664139,
6.71855566946572));
#184709=CARTESIAN_POINT('Ctrl Pts',(3.84437524780495,-0.141471038664133,
6.66894629446571));
#184710=CARTESIAN_POINT('Ctrl Pts',(5.60058875626756,-1.89768454712673,
6.6193369194657));
#184711=CARTESIAN_POINT('Ctrl Pts',(7.35680226473017,-3.65389805558933,
6.5697275444657));
#184712=CARTESIAN_POINT('Ctrl Pts',(7.35680226473018,-6.13755901767999,
6.52011816946569));
#184713=CARTESIAN_POINT('Ctrl Pts',(7.35680226473019,-8.62121997977064,
6.47050879446569));
#184714=CARTESIAN_POINT('Ctrl Pts',(5.60058875626759,-10.3774334882333,
6.4208994194657));
#184715=CARTESIAN_POINT('Ctrl Pts',(3.84437524780499,-12.1336469966959,
6.37129004446571));
#184716=CARTESIAN_POINT('Ctrl Pts',(1.36071428571433,-12.1336469966959,
6.32168066946572));
#184717=CARTESIAN_POINT('Ctrl Pts',(-1.0133022969909,-12.1336469966959,
6.27426136356799));
#184718=CARTESIAN_POINT('Ctrl Pts',(-2.74388712110306,-10.508522108722,
6.22624848135568));
#184719=CARTESIAN_POINT('Ctrl Pts',(2.32591428571432,-0.263200650536821,
15.4049262689386));
#184720=CARTESIAN_POINT('Ctrl Pts',(2.32591428571432,-0.31273773721756,
15.3765341352953));
#184721=CARTESIAN_POINT('Ctrl Pts',(2.32591428571434,-0.362277026585104,
15.3481458443826));
#184722=CARTESIAN_POINT('Ctrl Pts',(2.32591428571434,-0.461360350763136,
15.2913775458784));
#184723=CARTESIAN_POINT('Ctrl Pts',(2.32591428571435,-0.510904385770722,
15.2629975378191));
#184724=CARTESIAN_POINT('Ctrl Pts',(2.32591428571435,-0.56045098166892,
15.234622001738));
#184725=CARTESIAN_POINT('Ctrl Pts',(2.32591428571435,-0.635741057557967,
15.1915030704329));
#184726=CARTESIAN_POINT('Ctrl Pts',(2.32591428571453,-0.711037042002805,
15.1483944539958));
#184727=CARTESIAN_POINT('Ctrl Pts',(2.32591428571432,-0.786339686702723,
15.1052974765442));
#184728=CARTESIAN_POINT('Ctrl Pts',(0.395514285714307,-0.786339686702721,
14.3556419873872));
#184729=CARTESIAN_POINT('Ctrl Pts',(0.395514285714307,-0.736608476556578,
14.3836927121756));
#184730=CARTESIAN_POINT('Ctrl Pts',(0.395514285714308,-0.686884992853218,
14.4117571389387));
#184731=CARTESIAN_POINT('Ctrl Pts',(0.395514285714307,-0.637168644611799,
14.4398341961437));
#184732=CARTESIAN_POINT('Ctrl Pts',(0.395514285714307,-0.587452296636251,
14.4679112531986));
#184733=CARTESIAN_POINT('Ctrl Pts',(0.39551428571403,-0.53774308140418,
14.4960009434732));
#184734=CARTESIAN_POINT('Ctrl Pts',(0.39551428571403,-0.488040466409086,
14.5241023037879));
#184735=CARTESIAN_POINT('Ctrl Pts',(0.39551428571403,-0.413079402383483,
14.5664845380016));
#184736=CARTESIAN_POINT('Ctrl Pts',(0.395514285714324,-0.338133333565086,
14.6088933027555));
#184737=CARTESIAN_POINT('Ctrl Pts',(0.395514285714321,-0.263200650536827,
14.6513256949929));
#184738=CARTESIAN_POINT('Ctrl Pts',(1.36071428571437,-11.5751282694896,
17.9054697319657));
#184739=CARTESIAN_POINT('Ctrl Pts',(-0.89160064472808,-11.5751282694896,
17.8558603569657));
#184740=CARTESIAN_POINT('Ctrl Pts',(-2.48422780541164,-9.98250110880602,
17.8062509819657));
#184741=CARTESIAN_POINT('Ctrl Pts',(-4.07685496609521,-8.38987394812247,
17.7566416069657));
#184742=CARTESIAN_POINT('Ctrl Pts',(-4.07685496609522,-6.13755901768002,
17.7070322319657));
#184743=CARTESIAN_POINT('Ctrl Pts',(-4.07685496609522,-3.88524408723757,
17.6574228569657));
#184744=CARTESIAN_POINT('Ctrl Pts',(-2.48422780541167,-2.29261692655401,
17.6078134819657));
#184745=CARTESIAN_POINT('Ctrl Pts',(-0.891600644728108,-0.699989765870437,
17.5582041069657));
#184746=CARTESIAN_POINT('Ctrl Pts',(1.36071428571434,-0.699989765870433,
17.5085947319657));
#184747=CARTESIAN_POINT('Ctrl Pts',(3.61302921615679,-0.699989765870427,
17.4589853569657));
#184748=CARTESIAN_POINT('Ctrl Pts',(5.20565637684035,-2.29261692655398,
17.4093759819657));
#184749=CARTESIAN_POINT('Ctrl Pts',(6.79828353752392,-3.88524408723754,
17.3597666069657));
#184750=CARTESIAN_POINT('Ctrl Pts',(6.79828353752392,-6.13755901767999,
17.3101572319657));
#184751=CARTESIAN_POINT('Ctrl Pts',(6.79828353752393,-8.38987394812244,
17.2605478569657));
#184752=CARTESIAN_POINT('Ctrl Pts',(5.20565637684037,-9.982501108806,17.2109384819657));
#184753=CARTESIAN_POINT('Ctrl Pts',(3.61302921615682,-11.5751282694896,
17.1613291069657));
#184754=CARTESIAN_POINT('Ctrl Pts',(1.36071428571437,-11.5751282694896,
17.1117197319657));
#184755=CARTESIAN_POINT('Ctrl Pts',(-0.891600644728083,-11.5751282694896,
17.0621103569657));
#184756=CARTESIAN_POINT('Ctrl Pts',(-2.48422780541165,-9.98250110880602,
17.0125009819657));
#184757=CARTESIAN_POINT('Ctrl Pts',(-4.07685496609521,-8.38987394812247,
16.9628916069657));
#184758=CARTESIAN_POINT('Ctrl Pts',(-4.07685496609522,-6.13755901768002,
16.9132822319657));
#184759=CARTESIAN_POINT('Ctrl Pts',(-4.07685496609522,-3.88524408723757,
16.8636728569657));
#184760=CARTESIAN_POINT('Ctrl Pts',(-2.48422780541167,-2.29261692655401,
16.8140634819657));
#184761=CARTESIAN_POINT('Ctrl Pts',(-0.891600644728111,-0.699989765870437,
16.7644541069657));
#184762=CARTESIAN_POINT('Ctrl Pts',(1.36071428571434,-0.699989765870433,
16.7148447319657));
#184763=CARTESIAN_POINT('Ctrl Pts',(3.61302921615678,-0.699989765870427,
16.6652353569657));
#184764=CARTESIAN_POINT('Ctrl Pts',(5.20565637684035,-2.29261692655398,
16.6156259819657));
#184765=CARTESIAN_POINT('Ctrl Pts',(6.79828353752391,-3.88524408723754,
16.5660166069657));
#184766=CARTESIAN_POINT('Ctrl Pts',(6.79828353752392,-6.13755901767999,
16.5164072319657));
#184767=CARTESIAN_POINT('Ctrl Pts',(6.79828353752393,-8.38987394812244,
16.4667978569657));
#184768=CARTESIAN_POINT('Ctrl Pts',(5.20565637684037,-9.982501108806,16.4171884819657));
#184769=CARTESIAN_POINT('Ctrl Pts',(3.61302921615681,-11.5751282694896,
16.3675791069657));
#184770=CARTESIAN_POINT('Ctrl Pts',(1.36071428571436,-11.5751282694896,
16.3179697319657));
#184771=CARTESIAN_POINT('Ctrl Pts',(-0.891600644728086,-11.5751282694896,
16.2683603569657));
#184772=CARTESIAN_POINT('Ctrl Pts',(-2.48422780541165,-9.98250110880602,
16.2187509819657));
#184773=CARTESIAN_POINT('Ctrl Pts',(-4.07685496609521,-8.38987394812247,
16.1691416069657));
#184774=CARTESIAN_POINT('Ctrl Pts',(-4.07685496609522,-6.13755901768002,
16.1195322319657));
#184775=CARTESIAN_POINT('Ctrl Pts',(-4.07685496609523,-3.88524408723757,
16.0699228569657));
#184776=CARTESIAN_POINT('Ctrl Pts',(-2.48422780541167,-2.29261692655401,
16.0203134819657));
#184777=CARTESIAN_POINT('Ctrl Pts',(-0.891600644728114,-0.699989765870437,
15.9707041069657));
#184778=CARTESIAN_POINT('Ctrl Pts',(1.36071428571433,-0.699989765870433,
15.9210947319657));
#184779=CARTESIAN_POINT('Ctrl Pts',(3.61302921615678,-0.699989765870427,
15.8714853569657));
#184780=CARTESIAN_POINT('Ctrl Pts',(5.20565637684035,-2.29261692655398,
15.8218759819657));
#184781=CARTESIAN_POINT('Ctrl Pts',(6.79828353752391,-3.88524408723754,
15.7722666069657));
#184782=CARTESIAN_POINT('Ctrl Pts',(6.79828353752392,-6.13755901767999,
15.7226572319657));
#184783=CARTESIAN_POINT('Ctrl Pts',(6.79828353752392,-8.38987394812244,
15.6730478569657));
#184784=CARTESIAN_POINT('Ctrl Pts',(5.20565637684037,-9.982501108806,15.6234384819657));
#184785=CARTESIAN_POINT('Ctrl Pts',(3.61302921615681,-11.5751282694896,
15.5738291069657));
#184786=CARTESIAN_POINT('Ctrl Pts',(1.36071428571436,-11.5751282694896,
15.5242197319657));
#184787=CARTESIAN_POINT('Ctrl Pts',(-0.891600644728088,-11.5751282694896,
15.4746103569657));
#184788=CARTESIAN_POINT('Ctrl Pts',(-2.48422780541165,-9.98250110880602,
15.4250009819657));
#184789=CARTESIAN_POINT('Ctrl Pts',(-4.07685496609522,-8.38987394812247,
15.3753916069657));
#184790=CARTESIAN_POINT('Ctrl Pts',(-4.07685496609522,-6.13755901768002,
15.3257822319657));
#184791=CARTESIAN_POINT('Ctrl Pts',(-4.07685496609523,-3.88524408723757,
15.2761728569657));
#184792=CARTESIAN_POINT('Ctrl Pts',(-2.48422780541167,-2.29261692655401,
15.2265634819657));
#184793=CARTESIAN_POINT('Ctrl Pts',(-0.891600644728116,-0.699989765870437,
15.1769541069657));
#184794=CARTESIAN_POINT('Ctrl Pts',(1.36071428571433,-0.699989765870433,
15.1273447319657));
#184795=CARTESIAN_POINT('Ctrl Pts',(3.61302921615678,-0.699989765870427,
15.0777353569657));
#184796=CARTESIAN_POINT('Ctrl Pts',(5.20565637684034,-2.29261692655398,
15.0281259819657));
#184797=CARTESIAN_POINT('Ctrl Pts',(6.79828353752391,-3.88524408723754,
14.9785166069657));
#184798=CARTESIAN_POINT('Ctrl Pts',(6.79828353752392,-6.13755901767999,
14.9289072319657));
#184799=CARTESIAN_POINT('Ctrl Pts',(6.79828353752392,-8.38987394812244,
14.8792978569657));
#184800=CARTESIAN_POINT('Ctrl Pts',(5.20565637684036,-9.982501108806,14.8296884819657));
#184801=CARTESIAN_POINT('Ctrl Pts',(3.61302921615681,-11.5751282694896,
14.7800791069657));
#184802=CARTESIAN_POINT('Ctrl Pts',(1.36071428571436,-11.5751282694896,
14.7304697319657));
#184803=CARTESIAN_POINT('Ctrl Pts',(-0.891600644728091,-11.5751282694896,
14.6808603569657));
#184804=CARTESIAN_POINT('Ctrl Pts',(-2.48422780541165,-9.98250110880602,
14.6312509819657));
#184805=CARTESIAN_POINT('Ctrl Pts',(-4.07685496609522,-8.38987394812247,
14.5816416069657));
#184806=CARTESIAN_POINT('Ctrl Pts',(-4.07685496609523,-6.13755901768002,
14.5320322319657));
#184807=CARTESIAN_POINT('Ctrl Pts',(-4.07685496609523,-3.88524408723757,
14.4824228569657));
#184808=CARTESIAN_POINT('Ctrl Pts',(-2.48422780541168,-2.29261692655401,
14.4328134819657));
#184809=CARTESIAN_POINT('Ctrl Pts',(-0.891600644728119,-0.699989765870437,
14.3832041069657));
#184810=CARTESIAN_POINT('Ctrl Pts',(1.36071428571433,-0.699989765870433,
14.3335947319657));
#184811=CARTESIAN_POINT('Ctrl Pts',(3.61302921615678,-0.699989765870427,
14.2839853569657));
#184812=CARTESIAN_POINT('Ctrl Pts',(5.20565637684034,-2.29261692655398,
14.2343759819657));
#184813=CARTESIAN_POINT('Ctrl Pts',(6.79828353752391,-3.88524408723754,
14.1847666069657));
#184814=CARTESIAN_POINT('Ctrl Pts',(6.79828353752391,-6.13755901767999,
14.1351572319657));
#184815=CARTESIAN_POINT('Ctrl Pts',(6.79828353752392,-8.38987394812244,
14.0855478569657));
#184816=CARTESIAN_POINT('Ctrl Pts',(5.20565637684036,-9.982501108806,14.0359384819657));
#184817=CARTESIAN_POINT('Ctrl Pts',(3.61302921615681,-11.5751282694896,
13.9863291069657));
#184818=CARTESIAN_POINT('Ctrl Pts',(1.36071428571436,-11.5751282694896,
13.9367197319657));
#184819=CARTESIAN_POINT('Ctrl Pts',(-0.891600644728094,-11.5751282694896,
13.8871103569657));
#184820=CARTESIAN_POINT('Ctrl Pts',(-2.48422780541166,-9.98250110880602,
13.8375009819657));
#184821=CARTESIAN_POINT('Ctrl Pts',(-4.07685496609522,-8.38987394812247,
13.7878916069657));
#184822=CARTESIAN_POINT('Ctrl Pts',(-4.07685496609523,-6.13755901768002,
13.7382822319657));
#184823=CARTESIAN_POINT('Ctrl Pts',(-4.07685496609524,-3.88524408723757,
13.6886728569657));
#184824=CARTESIAN_POINT('Ctrl Pts',(-2.48422780541168,-2.29261692655401,
13.6390634819657));
#184825=CARTESIAN_POINT('Ctrl Pts',(-0.891600644728122,-0.699989765870437,
13.5894541069657));
#184826=CARTESIAN_POINT('Ctrl Pts',(1.36071428571433,-0.699989765870433,
13.5398447319657));
#184827=CARTESIAN_POINT('Ctrl Pts',(3.61302921615677,-0.699989765870427,
13.4902353569657));
#184828=CARTESIAN_POINT('Ctrl Pts',(5.20565637684034,-2.29261692655398,
13.4406259819657));
#184829=CARTESIAN_POINT('Ctrl Pts',(6.7982835375239,-3.88524408723754,13.3910166069657));
#184830=CARTESIAN_POINT('Ctrl Pts',(6.79828353752391,-6.13755901767999,
13.3414072319657));
#184831=CARTESIAN_POINT('Ctrl Pts',(6.79828353752391,-8.38987394812244,
13.2917978569657));
#184832=CARTESIAN_POINT('Ctrl Pts',(5.20565637684036,-9.982501108806,13.2421884819657));
#184833=CARTESIAN_POINT('Ctrl Pts',(3.6130292161568,-11.5751282694896,13.1925791069657));
#184834=CARTESIAN_POINT('Ctrl Pts',(1.36071428571435,-11.5751282694896,
13.1429697319657));
#184835=CARTESIAN_POINT('Ctrl Pts',(-0.891600644728097,-11.5751282694896,
13.0933603569657));
#184836=CARTESIAN_POINT('Ctrl Pts',(-2.48422780541166,-9.98250110880602,
13.0437509819657));
#184837=CARTESIAN_POINT('Ctrl Pts',(-4.07685496609523,-8.38987394812247,
12.9941416069657));
#184838=CARTESIAN_POINT('Ctrl Pts',(-4.07685496609523,-6.13755901768002,
12.9445322319657));
#184839=CARTESIAN_POINT('Ctrl Pts',(-4.07685496609524,-3.88524408723757,
12.8949228569657));
#184840=CARTESIAN_POINT('Ctrl Pts',(-2.48422780541168,-2.29261692655401,
12.8453134819657));
#184841=CARTESIAN_POINT('Ctrl Pts',(-0.891600644728125,-0.699989765870437,
12.7957041069657));
#184842=CARTESIAN_POINT('Ctrl Pts',(1.36071428571432,-0.699989765870433,
12.7460947319657));
#184843=CARTESIAN_POINT('Ctrl Pts',(3.61302921615677,-0.699989765870427,
12.6964853569657));
#184844=CARTESIAN_POINT('Ctrl Pts',(5.20565637684033,-2.29261692655398,
12.6468759819657));
#184845=CARTESIAN_POINT('Ctrl Pts',(6.7982835375239,-3.88524408723754,12.5972666069657));
#184846=CARTESIAN_POINT('Ctrl Pts',(6.79828353752391,-6.13755901767999,
12.5476572319657));
#184847=CARTESIAN_POINT('Ctrl Pts',(6.79828353752391,-8.38987394812244,
12.4980478569657));
#184848=CARTESIAN_POINT('Ctrl Pts',(5.20565637684036,-9.982501108806,12.4484384819657));
#184849=CARTESIAN_POINT('Ctrl Pts',(3.6130292161568,-11.5751282694896,12.3988291069657));
#184850=CARTESIAN_POINT('Ctrl Pts',(1.36071428571435,-11.5751282694896,
12.3492197319657));
#184851=CARTESIAN_POINT('Ctrl Pts',(-0.8916006447281,-11.5751282694896,
12.2996103569657));
#184852=CARTESIAN_POINT('Ctrl Pts',(-2.48422780541166,-9.98250110880602,
12.2500009819657));
#184853=CARTESIAN_POINT('Ctrl Pts',(-4.07685496609523,-8.38987394812247,
12.2003916069657));
#184854=CARTESIAN_POINT('Ctrl Pts',(-4.07685496609523,-6.13755901768002,
12.1507822319657));
#184855=CARTESIAN_POINT('Ctrl Pts',(-4.07685496609524,-3.88524408723757,
12.1011728569657));
#184856=CARTESIAN_POINT('Ctrl Pts',(-2.48422780541168,-2.29261692655401,
12.0515634819657));
#184857=CARTESIAN_POINT('Ctrl Pts',(-0.891600644728128,-0.699989765870437,
12.0019541069657));
#184858=CARTESIAN_POINT('Ctrl Pts',(1.36071428571432,-0.699989765870433,
11.9523447319657));
#184859=CARTESIAN_POINT('Ctrl Pts',(3.61302921615677,-0.699989765870427,
11.9027353569657));
#184860=CARTESIAN_POINT('Ctrl Pts',(5.20565637684033,-2.29261692655398,
11.8531259819657));
#184861=CARTESIAN_POINT('Ctrl Pts',(6.7982835375239,-3.88524408723754,11.8035166069657));
#184862=CARTESIAN_POINT('Ctrl Pts',(6.79828353752391,-6.13755901767999,
11.7539072319657));
#184863=CARTESIAN_POINT('Ctrl Pts',(6.79828353752391,-8.38987394812244,
11.7042978569657));
#184864=CARTESIAN_POINT('Ctrl Pts',(5.20565637684035,-9.982501108806,11.6546884819657));
#184865=CARTESIAN_POINT('Ctrl Pts',(3.6130292161568,-11.5751282694896,11.6050791069657));
#184866=CARTESIAN_POINT('Ctrl Pts',(1.36071428571435,-11.5751282694896,
11.5554697319657));
#184867=CARTESIAN_POINT('Ctrl Pts',(-0.891600644728103,-11.5751282694896,
11.5058603569657));
#184868=CARTESIAN_POINT('Ctrl Pts',(-2.48422780541167,-9.98250110880602,
11.4562509819657));
#184869=CARTESIAN_POINT('Ctrl Pts',(-4.07685496609523,-8.38987394812247,
11.4066416069657));
#184870=CARTESIAN_POINT('Ctrl Pts',(-4.07685496609524,-6.13755901768002,
11.3570322319657));
#184871=CARTESIAN_POINT('Ctrl Pts',(-4.07685496609524,-3.88524408723757,
11.3074228569657));
#184872=CARTESIAN_POINT('Ctrl Pts',(-2.48422780541169,-2.29261692655401,
11.2578134819657));
#184873=CARTESIAN_POINT('Ctrl Pts',(-0.89160064472813,-0.699989765870437,
11.2082041069657));
#184874=CARTESIAN_POINT('Ctrl Pts',(1.36071428571432,-0.699989765870433,
11.1585947319657));
#184875=CARTESIAN_POINT('Ctrl Pts',(3.61302921615676,-0.699989765870427,
11.1089853569657));
#184876=CARTESIAN_POINT('Ctrl Pts',(5.20565637684033,-2.29261692655398,
11.0593759819657));
#184877=CARTESIAN_POINT('Ctrl Pts',(6.7982835375239,-3.88524408723754,11.0097666069657));
#184878=CARTESIAN_POINT('Ctrl Pts',(6.7982835375239,-6.13755901767999,10.9601572319657));
#184879=CARTESIAN_POINT('Ctrl Pts',(6.79828353752391,-8.38987394812244,
10.9105478569657));
#184880=CARTESIAN_POINT('Ctrl Pts',(5.20565637684035,-9.982501108806,10.8609384819657));
#184881=CARTESIAN_POINT('Ctrl Pts',(3.61302921615679,-11.5751282694896,
10.8113291069657));
#184882=CARTESIAN_POINT('Ctrl Pts',(1.36071428571434,-11.5751282694896,
10.7617197319657));
#184883=CARTESIAN_POINT('Ctrl Pts',(-0.891600644728105,-11.5751282694896,
10.7121103569657));
#184884=CARTESIAN_POINT('Ctrl Pts',(-2.48422780541167,-9.98250110880602,
10.6625009819657));
#184885=CARTESIAN_POINT('Ctrl Pts',(-4.07685496609523,-8.38987394812247,
10.6128916069657));
#184886=CARTESIAN_POINT('Ctrl Pts',(-4.07685496609524,-6.13755901768002,
10.5632822319657));
#184887=CARTESIAN_POINT('Ctrl Pts',(-4.07685496609525,-3.88524408723757,
10.5136728569657));
#184888=CARTESIAN_POINT('Ctrl Pts',(-2.48422780541169,-2.29261692655401,
10.4640634819657));
#184889=CARTESIAN_POINT('Ctrl Pts',(-0.891600644728133,-0.699989765870437,
10.4144541069657));
#184890=CARTESIAN_POINT('Ctrl Pts',(1.36071428571431,-0.699989765870433,
10.3648447319657));
#184891=CARTESIAN_POINT('Ctrl Pts',(3.61302921615676,-0.699989765870427,
10.3152353569657));
#184892=CARTESIAN_POINT('Ctrl Pts',(5.20565637684033,-2.29261692655398,
10.2656259819657));
#184893=CARTESIAN_POINT('Ctrl Pts',(6.79828353752389,-3.88524408723754,
10.2160166069657));
#184894=CARTESIAN_POINT('Ctrl Pts',(6.7982835375239,-6.13755901767999,10.1664072319657));
#184895=CARTESIAN_POINT('Ctrl Pts',(6.7982835375239,-8.38987394812244,10.1167978569657));
#184896=CARTESIAN_POINT('Ctrl Pts',(5.20565637684035,-9.982501108806,10.0671884819657));
#184897=CARTESIAN_POINT('Ctrl Pts',(3.61302921615679,-11.5751282694896,
10.0175791069657));
#184898=CARTESIAN_POINT('Ctrl Pts',(1.36071428571434,-11.5751282694896,
9.96796973196571));
#184899=CARTESIAN_POINT('Ctrl Pts',(-0.891600644728108,-11.5751282694896,
9.91836035696572));
#184900=CARTESIAN_POINT('Ctrl Pts',(-2.48422780541167,-9.98250110880602,
9.86875098196573));
#184901=CARTESIAN_POINT('Ctrl Pts',(-4.07685496609524,-8.38987394812247,
9.81914160696573));
#184902=CARTESIAN_POINT('Ctrl Pts',(-4.07685496609524,-6.13755901768002,
9.76953223196573));
#184903=CARTESIAN_POINT('Ctrl Pts',(-4.07685496609525,-3.88524408723757,
9.71992285696573));
#184904=CARTESIAN_POINT('Ctrl Pts',(-2.48422780541169,-2.29261692655401,
9.67031348196573));
#184905=CARTESIAN_POINT('Ctrl Pts',(-0.891600644728135,-0.699989765870437,
9.62070410696572));
#184906=CARTESIAN_POINT('Ctrl Pts',(1.36071428571431,-0.699989765870433,
9.57109473196572));
#184907=CARTESIAN_POINT('Ctrl Pts',(3.61302921615676,-0.699989765870427,
9.52148535696571));
#184908=CARTESIAN_POINT('Ctrl Pts',(5.20565637684032,-2.29261692655398,
9.4718759819657));
#184909=CARTESIAN_POINT('Ctrl Pts',(6.79828353752389,-3.88524408723754,
9.4222666069657));
#184910=CARTESIAN_POINT('Ctrl Pts',(6.7982835375239,-6.13755901767999,9.3726572319657));
#184911=CARTESIAN_POINT('Ctrl Pts',(6.7982835375239,-8.38987394812244,9.3230478569657));
#184912=CARTESIAN_POINT('Ctrl Pts',(5.20565637684034,-9.982501108806,9.2734384819657));
#184913=CARTESIAN_POINT('Ctrl Pts',(3.61302921615679,-11.5751282694896,
9.22382910696571));
#184914=CARTESIAN_POINT('Ctrl Pts',(1.36071428571434,-11.5751282694896,
9.17421973196572));
#184915=CARTESIAN_POINT('Ctrl Pts',(-0.891600644728111,-11.5751282694896,
9.12461035696572));
#184916=CARTESIAN_POINT('Ctrl Pts',(-2.48422780541167,-9.98250110880602,
9.07500098196573));
#184917=CARTESIAN_POINT('Ctrl Pts',(-4.07685496609524,-8.38987394812247,
9.02539160696573));
#184918=CARTESIAN_POINT('Ctrl Pts',(-4.07685496609525,-6.13755901768002,
8.97578223196573));
#184919=CARTESIAN_POINT('Ctrl Pts',(-4.07685496609525,-3.88524408723757,
8.92617285696573));
#184920=CARTESIAN_POINT('Ctrl Pts',(-2.4842278054117,-2.29261692655401,
8.87656348196573));
#184921=CARTESIAN_POINT('Ctrl Pts',(-0.891600644728138,-0.699989765870437,
8.82695410696572));
#184922=CARTESIAN_POINT('Ctrl Pts',(1.36071428571431,-0.699989765870433,
8.77734473196571));
#184923=CARTESIAN_POINT('Ctrl Pts',(3.61302921615676,-0.699989765870427,
8.7277353569657));
#184924=CARTESIAN_POINT('Ctrl Pts',(5.20565637684032,-2.29261692655398,
8.6781259819657));
#184925=CARTESIAN_POINT('Ctrl Pts',(6.79828353752389,-3.88524408723754,
8.62851660696569));
#184926=CARTESIAN_POINT('Ctrl Pts',(6.79828353752389,-6.13755901767999,
8.57890723196569));
#184927=CARTESIAN_POINT('Ctrl Pts',(6.7982835375239,-8.38987394812244,8.5292978569657));
#184928=CARTESIAN_POINT('Ctrl Pts',(5.20565637684034,-9.982501108806,8.4796884819657));
#184929=CARTESIAN_POINT('Ctrl Pts',(3.61302921615679,-11.5751282694896,
8.43007910696571));
#184930=CARTESIAN_POINT('Ctrl Pts',(1.36071428571434,-11.5751282694896,
8.38046973196571));
#184931=CARTESIAN_POINT('Ctrl Pts',(-0.891600644728114,-11.5751282694896,
8.33086035696572));
#184932=CARTESIAN_POINT('Ctrl Pts',(-2.48422780541168,-9.98250110880602,
8.28125098196573));
#184933=CARTESIAN_POINT('Ctrl Pts',(-4.07685496609524,-8.38987394812247,
8.23164160696573));
#184934=CARTESIAN_POINT('Ctrl Pts',(-4.07685496609525,-6.13755901768002,
8.18203223196574));
#184935=CARTESIAN_POINT('Ctrl Pts',(-4.07685496609526,-3.88524408723757,
8.13242285696574));
#184936=CARTESIAN_POINT('Ctrl Pts',(-2.4842278054117,-2.29261692655401,
8.08281348196573));
#184937=CARTESIAN_POINT('Ctrl Pts',(-0.891600644728141,-0.699989765870437,
8.03320410696572));
#184938=CARTESIAN_POINT('Ctrl Pts',(1.36071428571431,-0.699989765870433,
7.98359473196571));
#184939=CARTESIAN_POINT('Ctrl Pts',(3.61302921615675,-0.699989765870427,
7.93398535696571));
#184940=CARTESIAN_POINT('Ctrl Pts',(5.20565637684032,-2.29261692655398,
7.8843759819657));
#184941=CARTESIAN_POINT('Ctrl Pts',(6.79828353752388,-3.88524408723754,
7.8347666069657));
#184942=CARTESIAN_POINT('Ctrl Pts',(6.79828353752389,-6.13755901767999,
7.78515723196569));
#184943=CARTESIAN_POINT('Ctrl Pts',(6.7982835375239,-8.38987394812244,7.7355478569657));
#184944=CARTESIAN_POINT('Ctrl Pts',(5.20565637684034,-9.982501108806,7.6859384819657));
#184945=CARTESIAN_POINT('Ctrl Pts',(3.61302921615678,-11.5751282694896,
7.63632910696571));
#184946=CARTESIAN_POINT('Ctrl Pts',(1.36071428571433,-11.5751282694896,
7.58671973196572));
#184947=CARTESIAN_POINT('Ctrl Pts',(-0.891600644728116,-11.5751282694896,
7.53711035696572));
#184948=CARTESIAN_POINT('Ctrl Pts',(-2.48422780541168,-9.98250110880602,
7.48750098196573));
#184949=CARTESIAN_POINT('Ctrl Pts',(-4.07685496609524,-8.38987394812247,
7.43789160696574));
#184950=CARTESIAN_POINT('Ctrl Pts',(-4.07685496609525,-6.13755901768002,
7.38828223196573));
#184951=CARTESIAN_POINT('Ctrl Pts',(-4.07685496609526,-3.88524408723757,
7.33867285696573));
#184952=CARTESIAN_POINT('Ctrl Pts',(-2.4842278054117,-2.29261692655401,
7.28906348196573));
#184953=CARTESIAN_POINT('Ctrl Pts',(-0.891600644728144,-0.699989765870437,
7.23945410696572));
#184954=CARTESIAN_POINT('Ctrl Pts',(1.3607142857143,-0.699989765870433,
7.18984473196571));
#184955=CARTESIAN_POINT('Ctrl Pts',(3.61302921615675,-0.699989765870427,
7.14023535696571));
#184956=CARTESIAN_POINT('Ctrl Pts',(5.20565637684031,-2.29261692655398,
7.0906259819657));
#184957=CARTESIAN_POINT('Ctrl Pts',(6.79828353752388,-3.88524408723754,
7.0410166069657));
#184958=CARTESIAN_POINT('Ctrl Pts',(6.79828353752389,-6.13755901767999,
6.9914072319657));
#184959=CARTESIAN_POINT('Ctrl Pts',(6.79828353752389,-8.38987394812244,
6.94179785696569));
#184960=CARTESIAN_POINT('Ctrl Pts',(5.20565637684034,-9.982501108806,6.8921884819657));
#184961=CARTESIAN_POINT('Ctrl Pts',(3.61302921615678,-11.5751282694896,
6.84257910696571));
#184962=CARTESIAN_POINT('Ctrl Pts',(1.36071428571433,-11.5751282694896,
6.79296973196571));
#184963=CARTESIAN_POINT('Ctrl Pts',(-0.891600644728119,-11.5751282694896,
6.74336035696572));
#184964=CARTESIAN_POINT('Ctrl Pts',(-2.48422780541168,-9.98250110880602,
6.69375098196573));
#184965=CARTESIAN_POINT('Ctrl Pts',(-4.07685496609525,-8.38987394812247,
6.64414160696573));
#184966=CARTESIAN_POINT('Ctrl Pts',(-4.07685496609525,-6.13755901768002,
6.59453223196573));
#184967=CARTESIAN_POINT('Ctrl Pts',(-4.07685496609526,-3.88524408723757,
6.54492285696573));
#184968=CARTESIAN_POINT('Ctrl Pts',(-2.4842278054117,-2.29261692655401,
6.49531348196573));
#184969=CARTESIAN_POINT('Ctrl Pts',(-0.891600644728147,-0.699989765870437,
6.44570410696573));
#184970=CARTESIAN_POINT('Ctrl Pts',(1.3607142857143,-0.699989765870433,
6.39609473196571));
#184971=CARTESIAN_POINT('Ctrl Pts',(3.61302921615675,-0.699989765870427,
6.34648535696571));
#184972=CARTESIAN_POINT('Ctrl Pts',(5.20565637684031,-2.29261692655398,
6.2968759819657));
#184973=CARTESIAN_POINT('Ctrl Pts',(6.79828353752388,-3.88524408723754,
6.2472666069657));
#184974=CARTESIAN_POINT('Ctrl Pts',(6.79828353752389,-6.13755901767999,
6.1976572319657));
#184975=CARTESIAN_POINT('Ctrl Pts',(6.79828353752389,-8.38987394812244,
6.1480478569657));
#184976=CARTESIAN_POINT('Ctrl Pts',(5.20565637684033,-9.982501108806,6.0984384819657));
#184977=CARTESIAN_POINT('Ctrl Pts',(3.61302921615678,-11.5751282694896,
6.04882910696571));
#184978=CARTESIAN_POINT('Ctrl Pts',(1.36071428571433,-11.5751282694896,
5.99921973196571));
#184979=CARTESIAN_POINT('Ctrl Pts',(-0.792169330833731,-11.5751282694896,
5.95180042606799));
#184980=CARTESIAN_POINT('Ctrl Pts',(-2.36155504701614,-10.1013791930713,
5.90378754385568));
#184981=CARTESIAN_POINT('Ctrl Pts',(1.36071428571437,-12.1336469966959,
18.2279306694657));
#184982=CARTESIAN_POINT('Ctrl Pts',(-1.12294667637628,-12.1336469966959,
18.1783212944657));
#184983=CARTESIAN_POINT('Ctrl Pts',(-2.87916018483889,-10.3774334882333,
18.1287119194657));
#184984=CARTESIAN_POINT('Ctrl Pts',(-4.6353736933015,-8.62121997977068,
18.0791025444657));
#184985=CARTESIAN_POINT('Ctrl Pts',(-4.63537369330151,-6.13755901768002,
18.0294931694657));
#184986=CARTESIAN_POINT('Ctrl Pts',(-4.63537369330151,-3.65389805558936,
17.9798837944657));
#184987=CARTESIAN_POINT('Ctrl Pts',(-2.87916018483891,-1.89768454712676,
17.9302744194657));
#184988=CARTESIAN_POINT('Ctrl Pts',(-1.12294667637631,-0.141471038664144,
17.8806650444657));
#184989=CARTESIAN_POINT('Ctrl Pts',(1.36071428571434,-0.141471038664139,
17.8310556694657));
#184990=CARTESIAN_POINT('Ctrl Pts',(3.84437524780499,-0.141471038664133,
17.7814462944657));
#184991=CARTESIAN_POINT('Ctrl Pts',(5.6005887562676,-1.89768454712673,17.7318369194657));
#184992=CARTESIAN_POINT('Ctrl Pts',(7.35680226473021,-3.65389805558933,
17.6822275444657));
#184993=CARTESIAN_POINT('Ctrl Pts',(7.35680226473022,-6.13755901767999,
17.6326181694657));
#184994=CARTESIAN_POINT('Ctrl Pts',(7.35680226473023,-8.62121997977064,
17.5830087944657));
#184995=CARTESIAN_POINT('Ctrl Pts',(5.60058875626762,-10.3774334882333,
17.5333994194657));
#184996=CARTESIAN_POINT('Ctrl Pts',(3.84437524780503,-12.1336469966959,
17.4837900444657));
#184997=CARTESIAN_POINT('Ctrl Pts',(1.36071428571437,-12.1336469966959,
17.4341806694657));
#184998=CARTESIAN_POINT('Ctrl Pts',(-1.12294667637629,-12.1336469966959,
17.3845712944657));
#184999=CARTESIAN_POINT('Ctrl Pts',(-2.87916018483889,-10.3774334882333,
17.3349619194657));
#185000=CARTESIAN_POINT('Ctrl Pts',(-4.6353736933015,-8.62121997977068,
17.2853525444657));
#185001=CARTESIAN_POINT('Ctrl Pts',(-4.63537369330151,-6.13755901768002,
17.2357431694657));
#185002=CARTESIAN_POINT('Ctrl Pts',(-4.63537369330152,-3.65389805558936,
17.1861337944657));
#185003=CARTESIAN_POINT('Ctrl Pts',(-2.87916018483892,-1.89768454712676,
17.1365244194657));
#185004=CARTESIAN_POINT('Ctrl Pts',(-1.12294667637632,-0.141471038664144,
17.0869150444657));
#185005=CARTESIAN_POINT('Ctrl Pts',(1.36071428571434,-0.141471038664139,
17.0373056694657));
#185006=CARTESIAN_POINT('Ctrl Pts',(3.84437524780499,-0.141471038664133,
16.9876962944657));
#185007=CARTESIAN_POINT('Ctrl Pts',(5.6005887562676,-1.89768454712673,16.9380869194657));
#185008=CARTESIAN_POINT('Ctrl Pts',(7.35680226473021,-3.65389805558933,
16.8884775444657));
#185009=CARTESIAN_POINT('Ctrl Pts',(7.35680226473022,-6.13755901767999,
16.8388681694657));
#185010=CARTESIAN_POINT('Ctrl Pts',(7.35680226473022,-8.62121997977064,
16.7892587944657));
#185011=CARTESIAN_POINT('Ctrl Pts',(5.60058875626762,-10.3774334882333,
16.7396494194657));
#185012=CARTESIAN_POINT('Ctrl Pts',(3.84437524780502,-12.1336469966959,
16.6900400444657));
#185013=CARTESIAN_POINT('Ctrl Pts',(1.36071428571437,-12.1336469966959,
16.6404306694657));
#185014=CARTESIAN_POINT('Ctrl Pts',(-1.12294667637629,-12.1336469966959,
16.5908212944657));
#185015=CARTESIAN_POINT('Ctrl Pts',(-2.8791601848389,-10.3774334882333,
16.5412119194657));
#185016=CARTESIAN_POINT('Ctrl Pts',(-4.6353736933015,-8.62121997977068,
16.4916025444657));
#185017=CARTESIAN_POINT('Ctrl Pts',(-4.63537369330151,-6.13755901768002,
16.4419931694657));
#185018=CARTESIAN_POINT('Ctrl Pts',(-4.63537369330152,-3.65389805558936,
16.3923837944657));
#185019=CARTESIAN_POINT('Ctrl Pts',(-2.87916018483892,-1.89768454712676,
16.3427744194657));
#185020=CARTESIAN_POINT('Ctrl Pts',(-1.12294667637632,-0.141471038664144,
16.2931650444657));
#185021=CARTESIAN_POINT('Ctrl Pts',(1.36071428571433,-0.141471038664139,
16.2435556694657));
#185022=CARTESIAN_POINT('Ctrl Pts',(3.84437524780499,-0.141471038664133,
16.1939462944657));
#185023=CARTESIAN_POINT('Ctrl Pts',(5.6005887562676,-1.89768454712673,16.1443369194657));
#185024=CARTESIAN_POINT('Ctrl Pts',(7.35680226473021,-3.65389805558933,
16.0947275444657));
#185025=CARTESIAN_POINT('Ctrl Pts',(7.35680226473021,-6.13755901767999,
16.0451181694657));
#185026=CARTESIAN_POINT('Ctrl Pts',(7.35680226473022,-8.62121997977064,
15.9955087944657));
#185027=CARTESIAN_POINT('Ctrl Pts',(5.60058875626762,-10.3774334882333,
15.9458994194657));
#185028=CARTESIAN_POINT('Ctrl Pts',(3.84437524780502,-12.1336469966959,
15.8962900444657));
#185029=CARTESIAN_POINT('Ctrl Pts',(1.36071428571436,-12.1336469966959,
15.8466806694657));
#185030=CARTESIAN_POINT('Ctrl Pts',(-1.12294667637629,-12.1336469966959,
15.7970712944657));
#185031=CARTESIAN_POINT('Ctrl Pts',(-2.8791601848389,-10.3774334882333,
15.7474619194657));
#185032=CARTESIAN_POINT('Ctrl Pts',(-4.63537369330151,-8.62121997977068,
15.6978525444657));
#185033=CARTESIAN_POINT('Ctrl Pts',(-4.63537369330152,-6.13755901768002,
15.6482431694657));
#185034=CARTESIAN_POINT('Ctrl Pts',(-4.63537369330152,-3.65389805558936,
15.5986337944657));
#185035=CARTESIAN_POINT('Ctrl Pts',(-2.87916018483892,-1.89768454712676,
15.5490244194657));
#185036=CARTESIAN_POINT('Ctrl Pts',(-1.12294667637632,-0.141471038664144,
15.4994150444657));
#185037=CARTESIAN_POINT('Ctrl Pts',(1.36071428571433,-0.141471038664139,
15.4498056694657));
#185038=CARTESIAN_POINT('Ctrl Pts',(3.84437524780498,-0.141471038664133,
15.4001962944657));
#185039=CARTESIAN_POINT('Ctrl Pts',(5.60058875626759,-1.89768454712673,
15.3505869194657));
#185040=CARTESIAN_POINT('Ctrl Pts',(7.3568022647302,-3.65389805558933,15.3009775444657));
#185041=CARTESIAN_POINT('Ctrl Pts',(7.35680226473021,-6.13755901767999,
15.2513681694657));
#185042=CARTESIAN_POINT('Ctrl Pts',(7.35680226473022,-8.62121997977064,
15.2017587944657));
#185043=CARTESIAN_POINT('Ctrl Pts',(5.60058875626762,-10.3774334882333,
15.1521494194657));
#185044=CARTESIAN_POINT('Ctrl Pts',(3.84437524780502,-12.1336469966959,
15.1025400444657));
#185045=CARTESIAN_POINT('Ctrl Pts',(1.36071428571436,-12.1336469966959,
15.0529306694657));
#185046=CARTESIAN_POINT('Ctrl Pts',(-1.12294667637629,-12.1336469966959,
15.0033212944657));
#185047=CARTESIAN_POINT('Ctrl Pts',(-2.8791601848389,-10.3774334882333,
14.9537119194657));
#185048=CARTESIAN_POINT('Ctrl Pts',(-4.63537369330151,-8.62121997977068,
14.9041025444657));
#185049=CARTESIAN_POINT('Ctrl Pts',(-4.63537369330152,-6.13755901768002,
14.8544931694657));
#185050=CARTESIAN_POINT('Ctrl Pts',(-4.63537369330153,-3.65389805558936,
14.8048837944657));
#185051=CARTESIAN_POINT('Ctrl Pts',(-2.87916018483893,-1.89768454712676,
14.7552744194657));
#185052=CARTESIAN_POINT('Ctrl Pts',(-1.12294667637633,-0.141471038664144,
14.7056650444657));
#185053=CARTESIAN_POINT('Ctrl Pts',(1.36071428571433,-0.141471038664139,
14.6560556694657));
#185054=CARTESIAN_POINT('Ctrl Pts',(3.84437524780498,-0.141471038664133,
14.6064462944657));
#185055=CARTESIAN_POINT('Ctrl Pts',(5.60058875626759,-1.89768454712673,
14.5568369194657));
#185056=CARTESIAN_POINT('Ctrl Pts',(7.3568022647302,-3.65389805558933,14.5072275444657));
#185057=CARTESIAN_POINT('Ctrl Pts',(7.35680226473021,-6.13755901767999,
14.4576181694657));
#185058=CARTESIAN_POINT('Ctrl Pts',(7.35680226473021,-8.62121997977064,
14.4080087944657));
#185059=CARTESIAN_POINT('Ctrl Pts',(5.60058875626761,-10.3774334882333,
14.3583994194657));
#185060=CARTESIAN_POINT('Ctrl Pts',(3.84437524780501,-12.1336469966959,
14.3087900444657));
#185061=CARTESIAN_POINT('Ctrl Pts',(1.36071428571436,-12.1336469966959,
14.2591806694657));
#185062=CARTESIAN_POINT('Ctrl Pts',(-1.1229466763763,-12.1336469966959,
14.2095712944657));
#185063=CARTESIAN_POINT('Ctrl Pts',(-2.8791601848389,-10.3774334882333,
14.1599619194657));
#185064=CARTESIAN_POINT('Ctrl Pts',(-4.63537369330151,-8.62121997977068,
14.1103525444657));
#185065=CARTESIAN_POINT('Ctrl Pts',(-4.63537369330152,-6.13755901768002,
14.0607431694657));
#185066=CARTESIAN_POINT('Ctrl Pts',(-4.63537369330153,-3.65389805558936,
14.0111337944657));
#185067=CARTESIAN_POINT('Ctrl Pts',(-2.87916018483893,-1.89768454712676,
13.9615244194657));
#185068=CARTESIAN_POINT('Ctrl Pts',(-1.12294667637633,-0.141471038664144,
13.9119150444657));
#185069=CARTESIAN_POINT('Ctrl Pts',(1.36071428571432,-0.141471038664139,
13.8623056694657));
#185070=CARTESIAN_POINT('Ctrl Pts',(3.84437524780498,-0.141471038664133,
13.8126962944657));
#185071=CARTESIAN_POINT('Ctrl Pts',(5.60058875626759,-1.89768454712673,
13.7630869194657));
#185072=CARTESIAN_POINT('Ctrl Pts',(7.3568022647302,-3.65389805558933,13.7134775444657));
#185073=CARTESIAN_POINT('Ctrl Pts',(7.35680226473021,-6.13755901767999,
13.6638681694657));
#185074=CARTESIAN_POINT('Ctrl Pts',(7.35680226473021,-8.62121997977064,
13.6142587944657));
#185075=CARTESIAN_POINT('Ctrl Pts',(5.60058875626761,-10.3774334882333,
13.5646494194657));
#185076=CARTESIAN_POINT('Ctrl Pts',(3.84437524780501,-12.1336469966959,
13.5150400444657));
#185077=CARTESIAN_POINT('Ctrl Pts',(1.36071428571436,-12.1336469966959,
13.4654306694657));
#185078=CARTESIAN_POINT('Ctrl Pts',(-1.1229466763763,-12.1336469966959,
13.4158212944657));
#185079=CARTESIAN_POINT('Ctrl Pts',(-2.87916018483891,-10.3774334882333,
13.3662119194657));
#185080=CARTESIAN_POINT('Ctrl Pts',(-4.63537369330152,-8.62121997977068,
13.3166025444657));
#185081=CARTESIAN_POINT('Ctrl Pts',(-4.63537369330153,-6.13755901768002,
13.2669931694657));
#185082=CARTESIAN_POINT('Ctrl Pts',(-4.63537369330153,-3.65389805558936,
13.2173837944657));
#185083=CARTESIAN_POINT('Ctrl Pts',(-2.87916018483893,-1.89768454712676,
13.1677744194657));
#185084=CARTESIAN_POINT('Ctrl Pts',(-1.12294667637633,-0.141471038664144,
13.1181650444657));
#185085=CARTESIAN_POINT('Ctrl Pts',(1.36071428571432,-0.141471038664139,
13.0685556694657));
#185086=CARTESIAN_POINT('Ctrl Pts',(3.84437524780497,-0.141471038664133,
13.0189462944657));
#185087=CARTESIAN_POINT('Ctrl Pts',(5.60058875626759,-1.89768454712673,
12.9693369194657));
#185088=CARTESIAN_POINT('Ctrl Pts',(7.3568022647302,-3.65389805558933,12.9197275444657));
#185089=CARTESIAN_POINT('Ctrl Pts',(7.3568022647302,-6.13755901767999,12.8701181694657));
#185090=CARTESIAN_POINT('Ctrl Pts',(7.35680226473021,-8.62121997977064,
12.8205087944657));
#185091=CARTESIAN_POINT('Ctrl Pts',(5.60058875626761,-10.3774334882333,
12.7708994194657));
#185092=CARTESIAN_POINT('Ctrl Pts',(3.84437524780501,-12.1336469966959,
12.7212900444657));
#185093=CARTESIAN_POINT('Ctrl Pts',(1.36071428571435,-12.1336469966959,
12.6716806694657));
#185094=CARTESIAN_POINT('Ctrl Pts',(-1.1229466763763,-12.1336469966959,
12.6220712944657));
#185095=CARTESIAN_POINT('Ctrl Pts',(-2.87916018483891,-10.3774334882333,
12.5724619194657));
#185096=CARTESIAN_POINT('Ctrl Pts',(-4.63537369330152,-8.62121997977068,
12.5228525444657));
#185097=CARTESIAN_POINT('Ctrl Pts',(-4.63537369330153,-6.13755901768002,
12.4732431694657));
#185098=CARTESIAN_POINT('Ctrl Pts',(-4.63537369330153,-3.65389805558936,
12.4236337944657));
#185099=CARTESIAN_POINT('Ctrl Pts',(-2.87916018483893,-1.89768454712676,
12.3740244194657));
#185100=CARTESIAN_POINT('Ctrl Pts',(-1.12294667637633,-0.141471038664144,
12.3244150444657));
#185101=CARTESIAN_POINT('Ctrl Pts',(1.36071428571432,-0.141471038664139,
12.2748056694657));
#185102=CARTESIAN_POINT('Ctrl Pts',(3.84437524780497,-0.141471038664133,
12.2251962944657));
#185103=CARTESIAN_POINT('Ctrl Pts',(5.60058875626758,-1.89768454712673,
12.1755869194657));
#185104=CARTESIAN_POINT('Ctrl Pts',(7.35680226473019,-3.65389805558933,
12.1259775444657));
#185105=CARTESIAN_POINT('Ctrl Pts',(7.3568022647302,-6.13755901767999,12.0763681694657));
#185106=CARTESIAN_POINT('Ctrl Pts',(7.35680226473021,-8.62121997977064,
12.0267587944657));
#185107=CARTESIAN_POINT('Ctrl Pts',(5.60058875626761,-10.3774334882333,
11.9771494194657));
#185108=CARTESIAN_POINT('Ctrl Pts',(3.844375247805,-12.1336469966959,11.9275400444657));
#185109=CARTESIAN_POINT('Ctrl Pts',(1.36071428571435,-12.1336469966959,
11.8779306694657));
#185110=CARTESIAN_POINT('Ctrl Pts',(-1.12294667637631,-12.1336469966959,
11.8283212944657));
#185111=CARTESIAN_POINT('Ctrl Pts',(-2.87916018483891,-10.3774334882333,
11.7787119194657));
#185112=CARTESIAN_POINT('Ctrl Pts',(-4.63537369330152,-8.62121997977068,
11.7291025444657));
#185113=CARTESIAN_POINT('Ctrl Pts',(-4.63537369330153,-6.13755901768002,
11.6794931694657));
#185114=CARTESIAN_POINT('Ctrl Pts',(-4.63537369330154,-3.65389805558936,
11.6298837944657));
#185115=CARTESIAN_POINT('Ctrl Pts',(-2.87916018483894,-1.89768454712676,
11.5802744194657));
#185116=CARTESIAN_POINT('Ctrl Pts',(-1.12294667637634,-0.141471038664144,
11.5306650444657));
#185117=CARTESIAN_POINT('Ctrl Pts',(1.36071428571432,-0.141471038664139,
11.4810556694657));
#185118=CARTESIAN_POINT('Ctrl Pts',(3.84437524780497,-0.141471038664133,
11.4314462944657));
#185119=CARTESIAN_POINT('Ctrl Pts',(5.60058875626758,-1.89768454712673,
11.3818369194657));
#185120=CARTESIAN_POINT('Ctrl Pts',(7.35680226473019,-3.65389805558933,
11.3322275444657));
#185121=CARTESIAN_POINT('Ctrl Pts',(7.3568022647302,-6.13755901767999,11.2826181694657));
#185122=CARTESIAN_POINT('Ctrl Pts',(7.3568022647302,-8.62121997977064,11.2330087944657));
#185123=CARTESIAN_POINT('Ctrl Pts',(5.6005887562676,-10.3774334882333,11.1833994194657));
#185124=CARTESIAN_POINT('Ctrl Pts',(3.844375247805,-12.1336469966959,11.1337900444657));
#185125=CARTESIAN_POINT('Ctrl Pts',(1.36071428571435,-12.1336469966959,
11.0841806694657));
#185126=CARTESIAN_POINT('Ctrl Pts',(-1.12294667637631,-12.1336469966959,
11.0345712944657));
#185127=CARTESIAN_POINT('Ctrl Pts',(-2.87916018483892,-10.3774334882333,
10.9849619194657));
#185128=CARTESIAN_POINT('Ctrl Pts',(-4.63537369330153,-8.62121997977068,
10.9353525444657));
#185129=CARTESIAN_POINT('Ctrl Pts',(-4.63537369330153,-6.13755901768002,
10.8857431694657));
#185130=CARTESIAN_POINT('Ctrl Pts',(-4.63537369330154,-3.65389805558936,
10.8361337944657));
#185131=CARTESIAN_POINT('Ctrl Pts',(-2.87916018483894,-1.89768454712676,
10.7865244194657));
#185132=CARTESIAN_POINT('Ctrl Pts',(-1.12294667637634,-0.141471038664144,
10.7369150444657));
#185133=CARTESIAN_POINT('Ctrl Pts',(1.36071428571431,-0.141471038664139,
10.6873056694657));
#185134=CARTESIAN_POINT('Ctrl Pts',(3.84437524780497,-0.141471038664133,
10.6376962944657));
#185135=CARTESIAN_POINT('Ctrl Pts',(5.60058875626758,-1.89768454712673,
10.5880869194657));
#185136=CARTESIAN_POINT('Ctrl Pts',(7.35680226473019,-3.65389805558933,
10.5384775444657));
#185137=CARTESIAN_POINT('Ctrl Pts',(7.35680226473019,-6.13755901767999,
10.4888681694657));
#185138=CARTESIAN_POINT('Ctrl Pts',(7.3568022647302,-8.62121997977064,10.4392587944657));
#185139=CARTESIAN_POINT('Ctrl Pts',(5.6005887562676,-10.3774334882333,10.3896494194657));
#185140=CARTESIAN_POINT('Ctrl Pts',(3.844375247805,-12.1336469966959,10.3400400444657));
#185141=CARTESIAN_POINT('Ctrl Pts',(1.36071428571435,-12.1336469966959,
10.2904306694657));
#185142=CARTESIAN_POINT('Ctrl Pts',(-1.12294667637631,-12.1336469966959,
10.2408212944657));
#185143=CARTESIAN_POINT('Ctrl Pts',(-2.87916018483892,-10.3774334882333,
10.1912119194657));
#185144=CARTESIAN_POINT('Ctrl Pts',(-4.63537369330153,-8.62121997977068,
10.1416025444657));
#185145=CARTESIAN_POINT('Ctrl Pts',(-4.63537369330154,-6.13755901768002,
10.0919931694657));
#185146=CARTESIAN_POINT('Ctrl Pts',(-4.63537369330154,-3.65389805558936,
10.0423837944657));
#185147=CARTESIAN_POINT('Ctrl Pts',(-2.87916018483894,-1.89768454712676,
9.99277441946573));
#185148=CARTESIAN_POINT('Ctrl Pts',(-1.12294667637634,-0.141471038664144,
9.94316504446573));
#185149=CARTESIAN_POINT('Ctrl Pts',(1.36071428571431,-0.141471038664139,
9.89355566946572));
#185150=CARTESIAN_POINT('Ctrl Pts',(3.84437524780496,-0.141471038664133,
9.84394629446571));
#185151=CARTESIAN_POINT('Ctrl Pts',(5.60058875626757,-1.89768454712673,
9.7943369194657));
#185152=CARTESIAN_POINT('Ctrl Pts',(7.35680226473018,-3.65389805558933,
9.74472754446569));
#185153=CARTESIAN_POINT('Ctrl Pts',(7.35680226473019,-6.13755901767999,
9.69511816946569));
#185154=CARTESIAN_POINT('Ctrl Pts',(7.3568022647302,-8.62121997977064,9.6455087944657));
#185155=CARTESIAN_POINT('Ctrl Pts',(5.6005887562676,-10.3774334882333,9.5958994194657));
#185156=CARTESIAN_POINT('Ctrl Pts',(3.844375247805,-12.1336469966959,9.54629004446571));
#185157=CARTESIAN_POINT('Ctrl Pts',(1.36071428571434,-12.1336469966959,
9.49668066946572));
#185158=CARTESIAN_POINT('Ctrl Pts',(-1.12294667637631,-12.1336469966959,
9.44707129446572));
#185159=CARTESIAN_POINT('Ctrl Pts',(-2.87916018483892,-10.3774334882333,
9.39746191946573));
#185160=CARTESIAN_POINT('Ctrl Pts',(-4.63537369330153,-8.62121997977068,
9.34785254446574));
#185161=CARTESIAN_POINT('Ctrl Pts',(-4.63537369330154,-6.13755901768002,
9.29824316946574));
#185162=CARTESIAN_POINT('Ctrl Pts',(-4.63537369330155,-3.65389805558936,
9.24863379446574));
#185163=CARTESIAN_POINT('Ctrl Pts',(-2.87916018483894,-1.89768454712676,
9.19902441946573));
#185164=CARTESIAN_POINT('Ctrl Pts',(-1.12294667637634,-0.141471038664144,
9.14941504446572));
#185165=CARTESIAN_POINT('Ctrl Pts',(1.36071428571431,-0.141471038664139,
9.09980566946571));
#185166=CARTESIAN_POINT('Ctrl Pts',(3.84437524780496,-0.141471038664133,
9.05019629446571));
#185167=CARTESIAN_POINT('Ctrl Pts',(5.60058875626757,-1.89768454712673,
9.0005869194657));
#185168=CARTESIAN_POINT('Ctrl Pts',(7.35680226473018,-3.65389805558933,
8.95097754446569));
#185169=CARTESIAN_POINT('Ctrl Pts',(7.35680226473019,-6.13755901767999,
8.90136816946569));
#185170=CARTESIAN_POINT('Ctrl Pts',(7.3568022647302,-8.62121997977064,8.8517587944657));
#185171=CARTESIAN_POINT('Ctrl Pts',(5.60058875626759,-10.3774334882333,
8.8021494194657));
#185172=CARTESIAN_POINT('Ctrl Pts',(3.84437524780499,-12.1336469966959,
8.75254004446571));
#185173=CARTESIAN_POINT('Ctrl Pts',(1.36071428571434,-12.1336469966959,
8.70293066946572));
#185174=CARTESIAN_POINT('Ctrl Pts',(-1.12294667637632,-12.1336469966959,
8.65332129446573));
#185175=CARTESIAN_POINT('Ctrl Pts',(-2.87916018483892,-10.3774334882333,
8.60371191946573));
#185176=CARTESIAN_POINT('Ctrl Pts',(-4.63537369330153,-8.62121997977068,
8.55410254446574));
#185177=CARTESIAN_POINT('Ctrl Pts',(-4.63537369330154,-6.13755901768002,
8.50449316946573));
#185178=CARTESIAN_POINT('Ctrl Pts',(-4.63537369330155,-3.65389805558936,
8.45488379446574));
#185179=CARTESIAN_POINT('Ctrl Pts',(-2.87916018483895,-1.89768454712676,
8.40527441946573));
#185180=CARTESIAN_POINT('Ctrl Pts',(-1.12294667637635,-0.141471038664144,
8.35566504446572));
#185181=CARTESIAN_POINT('Ctrl Pts',(1.36071428571431,-0.141471038664139,
8.30605566946572));
#185182=CARTESIAN_POINT('Ctrl Pts',(3.84437524780496,-0.141471038664133,
8.25644629446571));
#185183=CARTESIAN_POINT('Ctrl Pts',(5.60058875626757,-1.89768454712673,
8.2068369194657));
#185184=CARTESIAN_POINT('Ctrl Pts',(7.35680226473018,-3.65389805558933,
8.15722754446569));
#185185=CARTESIAN_POINT('Ctrl Pts',(7.35680226473019,-6.13755901767999,
8.1076181694657));
#185186=CARTESIAN_POINT('Ctrl Pts',(7.35680226473019,-8.62121997977064,
8.05800879446569));
#185187=CARTESIAN_POINT('Ctrl Pts',(5.60058875626759,-10.3774334882333,
8.0083994194657));
#185188=CARTESIAN_POINT('Ctrl Pts',(3.84437524780499,-12.1336469966959,
7.95879004446571));
#185189=CARTESIAN_POINT('Ctrl Pts',(1.36071428571434,-12.1336469966959,
7.90918066946572));
#185190=CARTESIAN_POINT('Ctrl Pts',(-1.12294667637632,-12.1336469966959,
7.85957129446573));
#185191=CARTESIAN_POINT('Ctrl Pts',(-2.87916018483893,-10.3774334882333,
7.80996191946573));
#185192=CARTESIAN_POINT('Ctrl Pts',(-4.63537369330154,-8.62121997977068,
7.76035254446574));
#185193=CARTESIAN_POINT('Ctrl Pts',(-4.63537369330154,-6.13755901768002,
7.71074316946574));
#185194=CARTESIAN_POINT('Ctrl Pts',(-4.63537369330155,-3.65389805558936,
7.66113379446574));
#185195=CARTESIAN_POINT('Ctrl Pts',(-2.87916018483895,-1.89768454712676,
7.61152441946573));
#185196=CARTESIAN_POINT('Ctrl Pts',(-1.12294667637635,-0.141471038664144,
7.56191504446572));
#185197=CARTESIAN_POINT('Ctrl Pts',(1.3607142857143,-0.141471038664139,
7.51230566946572));
#185198=CARTESIAN_POINT('Ctrl Pts',(3.84437524780496,-0.141471038664133,
7.46269629446571));
#185199=CARTESIAN_POINT('Ctrl Pts',(5.60058875626757,-1.89768454712673,
7.4130869194657));
#185200=CARTESIAN_POINT('Ctrl Pts',(7.35680226473017,-3.65389805558933,
7.36347754446569));
#185201=CARTESIAN_POINT('Ctrl Pts',(7.35680226473018,-6.13755901767999,
7.3138681694657));
#185202=CARTESIAN_POINT('Ctrl Pts',(7.35680226473019,-8.62121997977064,
7.2642587944657));
#185203=CARTESIAN_POINT('Ctrl Pts',(5.60058875626759,-10.3774334882333,
7.2146494194657));
#185204=CARTESIAN_POINT('Ctrl Pts',(3.84437524780499,-12.1336469966959,
7.16504004446571));
#185205=CARTESIAN_POINT('Ctrl Pts',(1.36071428571433,-12.1336469966959,
7.11543066946572));
#185206=CARTESIAN_POINT('Ctrl Pts',(-1.12294667637632,-12.1336469966959,
7.06582129446573));
#185207=CARTESIAN_POINT('Ctrl Pts',(-2.87916018483893,-10.3774334882333,
7.01621191946573));
#185208=CARTESIAN_POINT('Ctrl Pts',(-4.63537369330154,-8.62121997977068,
6.96660254446574));
#185209=CARTESIAN_POINT('Ctrl Pts',(-4.63537369330155,-6.13755901768002,
6.91699316946574));
#185210=CARTESIAN_POINT('Ctrl Pts',(-4.63537369330155,-3.65389805558936,
6.86738379446574));
#185211=CARTESIAN_POINT('Ctrl Pts',(-2.87916018483895,-1.89768454712676,
6.81777441946573));
#185212=CARTESIAN_POINT('Ctrl Pts',(-1.12294667637635,-0.141471038664144,
6.76816504446573));
#185213=CARTESIAN_POINT('Ctrl Pts',(1.3607142857143,-0.141471038664139,
6.71855566946572));
#185214=CARTESIAN_POINT('Ctrl Pts',(3.84437524780495,-0.141471038664133,
6.66894629446571));
#185215=CARTESIAN_POINT('Ctrl Pts',(5.60058875626756,-1.89768454712673,
6.6193369194657));
#185216=CARTESIAN_POINT('Ctrl Pts',(7.35680226473017,-3.65389805558933,
6.5697275444657));
#185217=CARTESIAN_POINT('Ctrl Pts',(7.35680226473018,-6.13755901767999,
6.52011816946569));
#185218=CARTESIAN_POINT('Ctrl Pts',(7.35680226473019,-8.62121997977064,
6.47050879446569));
#185219=CARTESIAN_POINT('Ctrl Pts',(5.60058875626759,-10.3774334882333,
6.4208994194657));
#185220=CARTESIAN_POINT('Ctrl Pts',(3.84437524780499,-12.1336469966959,
6.37129004446571));
#185221=CARTESIAN_POINT('Ctrl Pts',(1.36071428571433,-12.1336469966959,
6.32168066946572));
#185222=CARTESIAN_POINT('Ctrl Pts',(-1.0133022969909,-12.1336469966959,
6.27426136356799));
#185223=CARTESIAN_POINT('Ctrl Pts',(-2.74388712110306,-10.508522108722,
6.22624848135568));
#185224=CARTESIAN_POINT('Ctrl Pts',(2.32591428571432,-0.263200650536821,
14.6111762689386));
#185225=CARTESIAN_POINT('Ctrl Pts',(2.32591428571433,-0.312737737217565,
14.5827841352954));
#185226=CARTESIAN_POINT('Ctrl Pts',(2.32591428571434,-0.362277026585108,
14.5543958443826));
#185227=CARTESIAN_POINT('Ctrl Pts',(2.32591428571434,-0.461360350763142,
14.4976275458784));
#185228=CARTESIAN_POINT('Ctrl Pts',(2.32591428571434,-0.51090438577073,
14.4692475378191));
#185229=CARTESIAN_POINT('Ctrl Pts',(2.32591428571434,-0.560450981668928,
14.440872001738));
#185230=CARTESIAN_POINT('Ctrl Pts',(2.32591428571434,-0.635741057557972,
14.3977530704329));
#185231=CARTESIAN_POINT('Ctrl Pts',(2.32591428571453,-0.711037042002808,
14.3546444539958));
#185232=CARTESIAN_POINT('Ctrl Pts',(2.32591428571432,-0.786339686702723,
14.3115474765442));
#185233=CARTESIAN_POINT('Ctrl Pts',(0.395514285714304,-0.786339686702721,
13.5618919873872));
#185234=CARTESIAN_POINT('Ctrl Pts',(0.395514285714304,-0.736608476556577,
13.5899427121756));
#185235=CARTESIAN_POINT('Ctrl Pts',(0.395514285714305,-0.686884992853218,
13.6180071389387));
#185236=CARTESIAN_POINT('Ctrl Pts',(0.395514285714305,-0.637168644611798,
13.6460841961437));
#185237=CARTESIAN_POINT('Ctrl Pts',(0.395514285714305,-0.587452296636249,
13.6741612531986));
#185238=CARTESIAN_POINT('Ctrl Pts',(0.395514285714027,-0.537743081404178,
13.7022509434732));
#185239=CARTESIAN_POINT('Ctrl Pts',(0.395514285714027,-0.488040466409084,
13.7303523037879));
#185240=CARTESIAN_POINT('Ctrl Pts',(0.395514285714027,-0.413079402383481,
13.7727345380016));
#185241=CARTESIAN_POINT('Ctrl Pts',(0.395514285714321,-0.338133333565085,
13.8151433027555));
#185242=CARTESIAN_POINT('Ctrl Pts',(0.395514285714318,-0.263200650536827,
13.8575756949929));
#185243=CARTESIAN_POINT('Ctrl Pts',(1.36071428571437,-11.5751282694896,
17.9054697319657));
#185244=CARTESIAN_POINT('Ctrl Pts',(-0.89160064472808,-11.5751282694896,
17.8558603569657));
#185245=CARTESIAN_POINT('Ctrl Pts',(-2.48422780541164,-9.98250110880602,
17.8062509819657));
#185246=CARTESIAN_POINT('Ctrl Pts',(-4.07685496609521,-8.38987394812247,
17.7566416069657));
#185247=CARTESIAN_POINT('Ctrl Pts',(-4.07685496609522,-6.13755901768002,
17.7070322319657));
#185248=CARTESIAN_POINT('Ctrl Pts',(-4.07685496609522,-3.88524408723757,
17.6574228569657));
#185249=CARTESIAN_POINT('Ctrl Pts',(-2.48422780541167,-2.29261692655401,
17.6078134819657));
#185250=CARTESIAN_POINT('Ctrl Pts',(-0.891600644728108,-0.699989765870437,
17.5582041069657));
#185251=CARTESIAN_POINT('Ctrl Pts',(1.36071428571434,-0.699989765870433,
17.5085947319657));
#185252=CARTESIAN_POINT('Ctrl Pts',(3.61302921615679,-0.699989765870427,
17.4589853569657));
#185253=CARTESIAN_POINT('Ctrl Pts',(5.20565637684035,-2.29261692655398,
17.4093759819657));
#185254=CARTESIAN_POINT('Ctrl Pts',(6.79828353752392,-3.88524408723754,
17.3597666069657));
#185255=CARTESIAN_POINT('Ctrl Pts',(6.79828353752392,-6.13755901767999,
17.3101572319657));
#185256=CARTESIAN_POINT('Ctrl Pts',(6.79828353752393,-8.38987394812244,
17.2605478569657));
#185257=CARTESIAN_POINT('Ctrl Pts',(5.20565637684037,-9.982501108806,17.2109384819657));
#185258=CARTESIAN_POINT('Ctrl Pts',(3.61302921615682,-11.5751282694896,
17.1613291069657));
#185259=CARTESIAN_POINT('Ctrl Pts',(1.36071428571437,-11.5751282694896,
17.1117197319657));
#185260=CARTESIAN_POINT('Ctrl Pts',(-0.891600644728083,-11.5751282694896,
17.0621103569657));
#185261=CARTESIAN_POINT('Ctrl Pts',(-2.48422780541165,-9.98250110880602,
17.0125009819657));
#185262=CARTESIAN_POINT('Ctrl Pts',(-4.07685496609521,-8.38987394812247,
16.9628916069657));
#185263=CARTESIAN_POINT('Ctrl Pts',(-4.07685496609522,-6.13755901768002,
16.9132822319657));
#185264=CARTESIAN_POINT('Ctrl Pts',(-4.07685496609522,-3.88524408723757,
16.8636728569657));
#185265=CARTESIAN_POINT('Ctrl Pts',(-2.48422780541167,-2.29261692655401,
16.8140634819657));
#185266=CARTESIAN_POINT('Ctrl Pts',(-0.891600644728111,-0.699989765870437,
16.7644541069657));
#185267=CARTESIAN_POINT('Ctrl Pts',(1.36071428571434,-0.699989765870433,
16.7148447319657));
#185268=CARTESIAN_POINT('Ctrl Pts',(3.61302921615678,-0.699989765870427,
16.6652353569657));
#185269=CARTESIAN_POINT('Ctrl Pts',(5.20565637684035,-2.29261692655398,
16.6156259819657));
#185270=CARTESIAN_POINT('Ctrl Pts',(6.79828353752391,-3.88524408723754,
16.5660166069657));
#185271=CARTESIAN_POINT('Ctrl Pts',(6.79828353752392,-6.13755901767999,
16.5164072319657));
#185272=CARTESIAN_POINT('Ctrl Pts',(6.79828353752393,-8.38987394812244,
16.4667978569657));
#185273=CARTESIAN_POINT('Ctrl Pts',(5.20565637684037,-9.982501108806,16.4171884819657));
#185274=CARTESIAN_POINT('Ctrl Pts',(3.61302921615681,-11.5751282694896,
16.3675791069657));
#185275=CARTESIAN_POINT('Ctrl Pts',(1.36071428571436,-11.5751282694896,
16.3179697319657));
#185276=CARTESIAN_POINT('Ctrl Pts',(-0.891600644728086,-11.5751282694896,
16.2683603569657));
#185277=CARTESIAN_POINT('Ctrl Pts',(-2.48422780541165,-9.98250110880602,
16.2187509819657));
#185278=CARTESIAN_POINT('Ctrl Pts',(-4.07685496609521,-8.38987394812247,
16.1691416069657));
#185279=CARTESIAN_POINT('Ctrl Pts',(-4.07685496609522,-6.13755901768002,
16.1195322319657));
#185280=CARTESIAN_POINT('Ctrl Pts',(-4.07685496609523,-3.88524408723757,
16.0699228569657));
#185281=CARTESIAN_POINT('Ctrl Pts',(-2.48422780541167,-2.29261692655401,
16.0203134819657));
#185282=CARTESIAN_POINT('Ctrl Pts',(-0.891600644728114,-0.699989765870437,
15.9707041069657));
#185283=CARTESIAN_POINT('Ctrl Pts',(1.36071428571433,-0.699989765870433,
15.9210947319657));
#185284=CARTESIAN_POINT('Ctrl Pts',(3.61302921615678,-0.699989765870427,
15.8714853569657));
#185285=CARTESIAN_POINT('Ctrl Pts',(5.20565637684035,-2.29261692655398,
15.8218759819657));
#185286=CARTESIAN_POINT('Ctrl Pts',(6.79828353752391,-3.88524408723754,
15.7722666069657));
#185287=CARTESIAN_POINT('Ctrl Pts',(6.79828353752392,-6.13755901767999,
15.7226572319657));
#185288=CARTESIAN_POINT('Ctrl Pts',(6.79828353752392,-8.38987394812244,
15.6730478569657));
#185289=CARTESIAN_POINT('Ctrl Pts',(5.20565637684037,-9.982501108806,15.6234384819657));
#185290=CARTESIAN_POINT('Ctrl Pts',(3.61302921615681,-11.5751282694896,
15.5738291069657));
#185291=CARTESIAN_POINT('Ctrl Pts',(1.36071428571436,-11.5751282694896,
15.5242197319657));
#185292=CARTESIAN_POINT('Ctrl Pts',(-0.891600644728088,-11.5751282694896,
15.4746103569657));
#185293=CARTESIAN_POINT('Ctrl Pts',(-2.48422780541165,-9.98250110880602,
15.4250009819657));
#185294=CARTESIAN_POINT('Ctrl Pts',(-4.07685496609522,-8.38987394812247,
15.3753916069657));
#185295=CARTESIAN_POINT('Ctrl Pts',(-4.07685496609522,-6.13755901768002,
15.3257822319657));
#185296=CARTESIAN_POINT('Ctrl Pts',(-4.07685496609523,-3.88524408723757,
15.2761728569657));
#185297=CARTESIAN_POINT('Ctrl Pts',(-2.48422780541167,-2.29261692655401,
15.2265634819657));
#185298=CARTESIAN_POINT('Ctrl Pts',(-0.891600644728116,-0.699989765870437,
15.1769541069657));
#185299=CARTESIAN_POINT('Ctrl Pts',(1.36071428571433,-0.699989765870433,
15.1273447319657));
#185300=CARTESIAN_POINT('Ctrl Pts',(3.61302921615678,-0.699989765870427,
15.0777353569657));
#185301=CARTESIAN_POINT('Ctrl Pts',(5.20565637684034,-2.29261692655398,
15.0281259819657));
#185302=CARTESIAN_POINT('Ctrl Pts',(6.79828353752391,-3.88524408723754,
14.9785166069657));
#185303=CARTESIAN_POINT('Ctrl Pts',(6.79828353752392,-6.13755901767999,
14.9289072319657));
#185304=CARTESIAN_POINT('Ctrl Pts',(6.79828353752392,-8.38987394812244,
14.8792978569657));
#185305=CARTESIAN_POINT('Ctrl Pts',(5.20565637684036,-9.982501108806,14.8296884819657));
#185306=CARTESIAN_POINT('Ctrl Pts',(3.61302921615681,-11.5751282694896,
14.7800791069657));
#185307=CARTESIAN_POINT('Ctrl Pts',(1.36071428571436,-11.5751282694896,
14.7304697319657));
#185308=CARTESIAN_POINT('Ctrl Pts',(-0.891600644728091,-11.5751282694896,
14.6808603569657));
#185309=CARTESIAN_POINT('Ctrl Pts',(-2.48422780541165,-9.98250110880602,
14.6312509819657));
#185310=CARTESIAN_POINT('Ctrl Pts',(-4.07685496609522,-8.38987394812247,
14.5816416069657));
#185311=CARTESIAN_POINT('Ctrl Pts',(-4.07685496609523,-6.13755901768002,
14.5320322319657));
#185312=CARTESIAN_POINT('Ctrl Pts',(-4.07685496609523,-3.88524408723757,
14.4824228569657));
#185313=CARTESIAN_POINT('Ctrl Pts',(-2.48422780541168,-2.29261692655401,
14.4328134819657));
#185314=CARTESIAN_POINT('Ctrl Pts',(-0.891600644728119,-0.699989765870437,
14.3832041069657));
#185315=CARTESIAN_POINT('Ctrl Pts',(1.36071428571433,-0.699989765870433,
14.3335947319657));
#185316=CARTESIAN_POINT('Ctrl Pts',(3.61302921615678,-0.699989765870427,
14.2839853569657));
#185317=CARTESIAN_POINT('Ctrl Pts',(5.20565637684034,-2.29261692655398,
14.2343759819657));
#185318=CARTESIAN_POINT('Ctrl Pts',(6.79828353752391,-3.88524408723754,
14.1847666069657));
#185319=CARTESIAN_POINT('Ctrl Pts',(6.79828353752391,-6.13755901767999,
14.1351572319657));
#185320=CARTESIAN_POINT('Ctrl Pts',(6.79828353752392,-8.38987394812244,
14.0855478569657));
#185321=CARTESIAN_POINT('Ctrl Pts',(5.20565637684036,-9.982501108806,14.0359384819657));
#185322=CARTESIAN_POINT('Ctrl Pts',(3.61302921615681,-11.5751282694896,
13.9863291069657));
#185323=CARTESIAN_POINT('Ctrl Pts',(1.36071428571436,-11.5751282694896,
13.9367197319657));
#185324=CARTESIAN_POINT('Ctrl Pts',(-0.891600644728094,-11.5751282694896,
13.8871103569657));
#185325=CARTESIAN_POINT('Ctrl Pts',(-2.48422780541166,-9.98250110880602,
13.8375009819657));
#185326=CARTESIAN_POINT('Ctrl Pts',(-4.07685496609522,-8.38987394812247,
13.7878916069657));
#185327=CARTESIAN_POINT('Ctrl Pts',(-4.07685496609523,-6.13755901768002,
13.7382822319657));
#185328=CARTESIAN_POINT('Ctrl Pts',(-4.07685496609524,-3.88524408723757,
13.6886728569657));
#185329=CARTESIAN_POINT('Ctrl Pts',(-2.48422780541168,-2.29261692655401,
13.6390634819657));
#185330=CARTESIAN_POINT('Ctrl Pts',(-0.891600644728122,-0.699989765870437,
13.5894541069657));
#185331=CARTESIAN_POINT('Ctrl Pts',(1.36071428571433,-0.699989765870433,
13.5398447319657));
#185332=CARTESIAN_POINT('Ctrl Pts',(3.61302921615677,-0.699989765870427,
13.4902353569657));
#185333=CARTESIAN_POINT('Ctrl Pts',(5.20565637684034,-2.29261692655398,
13.4406259819657));
#185334=CARTESIAN_POINT('Ctrl Pts',(6.7982835375239,-3.88524408723754,13.3910166069657));
#185335=CARTESIAN_POINT('Ctrl Pts',(6.79828353752391,-6.13755901767999,
13.3414072319657));
#185336=CARTESIAN_POINT('Ctrl Pts',(6.79828353752391,-8.38987394812244,
13.2917978569657));
#185337=CARTESIAN_POINT('Ctrl Pts',(5.20565637684036,-9.982501108806,13.2421884819657));
#185338=CARTESIAN_POINT('Ctrl Pts',(3.6130292161568,-11.5751282694896,13.1925791069657));
#185339=CARTESIAN_POINT('Ctrl Pts',(1.36071428571435,-11.5751282694896,
13.1429697319657));
#185340=CARTESIAN_POINT('Ctrl Pts',(-0.891600644728097,-11.5751282694896,
13.0933603569657));
#185341=CARTESIAN_POINT('Ctrl Pts',(-2.48422780541166,-9.98250110880602,
13.0437509819657));
#185342=CARTESIAN_POINT('Ctrl Pts',(-4.07685496609523,-8.38987394812247,
12.9941416069657));
#185343=CARTESIAN_POINT('Ctrl Pts',(-4.07685496609523,-6.13755901768002,
12.9445322319657));
#185344=CARTESIAN_POINT('Ctrl Pts',(-4.07685496609524,-3.88524408723757,
12.8949228569657));
#185345=CARTESIAN_POINT('Ctrl Pts',(-2.48422780541168,-2.29261692655401,
12.8453134819657));
#185346=CARTESIAN_POINT('Ctrl Pts',(-0.891600644728125,-0.699989765870437,
12.7957041069657));
#185347=CARTESIAN_POINT('Ctrl Pts',(1.36071428571432,-0.699989765870433,
12.7460947319657));
#185348=CARTESIAN_POINT('Ctrl Pts',(3.61302921615677,-0.699989765870427,
12.6964853569657));
#185349=CARTESIAN_POINT('Ctrl Pts',(5.20565637684033,-2.29261692655398,
12.6468759819657));
#185350=CARTESIAN_POINT('Ctrl Pts',(6.7982835375239,-3.88524408723754,12.5972666069657));
#185351=CARTESIAN_POINT('Ctrl Pts',(6.79828353752391,-6.13755901767999,
12.5476572319657));
#185352=CARTESIAN_POINT('Ctrl Pts',(6.79828353752391,-8.38987394812244,
12.4980478569657));
#185353=CARTESIAN_POINT('Ctrl Pts',(5.20565637684036,-9.982501108806,12.4484384819657));
#185354=CARTESIAN_POINT('Ctrl Pts',(3.6130292161568,-11.5751282694896,12.3988291069657));
#185355=CARTESIAN_POINT('Ctrl Pts',(1.36071428571435,-11.5751282694896,
12.3492197319657));
#185356=CARTESIAN_POINT('Ctrl Pts',(-0.8916006447281,-11.5751282694896,
12.2996103569657));
#185357=CARTESIAN_POINT('Ctrl Pts',(-2.48422780541166,-9.98250110880602,
12.2500009819657));
#185358=CARTESIAN_POINT('Ctrl Pts',(-4.07685496609523,-8.38987394812247,
12.2003916069657));
#185359=CARTESIAN_POINT('Ctrl Pts',(-4.07685496609523,-6.13755901768002,
12.1507822319657));
#185360=CARTESIAN_POINT('Ctrl Pts',(-4.07685496609524,-3.88524408723757,
12.1011728569657));
#185361=CARTESIAN_POINT('Ctrl Pts',(-2.48422780541168,-2.29261692655401,
12.0515634819657));
#185362=CARTESIAN_POINT('Ctrl Pts',(-0.891600644728128,-0.699989765870437,
12.0019541069657));
#185363=CARTESIAN_POINT('Ctrl Pts',(1.36071428571432,-0.699989765870433,
11.9523447319657));
#185364=CARTESIAN_POINT('Ctrl Pts',(3.61302921615677,-0.699989765870427,
11.9027353569657));
#185365=CARTESIAN_POINT('Ctrl Pts',(5.20565637684033,-2.29261692655398,
11.8531259819657));
#185366=CARTESIAN_POINT('Ctrl Pts',(6.7982835375239,-3.88524408723754,11.8035166069657));
#185367=CARTESIAN_POINT('Ctrl Pts',(6.79828353752391,-6.13755901767999,
11.7539072319657));
#185368=CARTESIAN_POINT('Ctrl Pts',(6.79828353752391,-8.38987394812244,
11.7042978569657));
#185369=CARTESIAN_POINT('Ctrl Pts',(5.20565637684035,-9.982501108806,11.6546884819657));
#185370=CARTESIAN_POINT('Ctrl Pts',(3.6130292161568,-11.5751282694896,11.6050791069657));
#185371=CARTESIAN_POINT('Ctrl Pts',(1.36071428571435,-11.5751282694896,
11.5554697319657));
#185372=CARTESIAN_POINT('Ctrl Pts',(-0.891600644728103,-11.5751282694896,
11.5058603569657));
#185373=CARTESIAN_POINT('Ctrl Pts',(-2.48422780541167,-9.98250110880602,
11.4562509819657));
#185374=CARTESIAN_POINT('Ctrl Pts',(-4.07685496609523,-8.38987394812247,
11.4066416069657));
#185375=CARTESIAN_POINT('Ctrl Pts',(-4.07685496609524,-6.13755901768002,
11.3570322319657));
#185376=CARTESIAN_POINT('Ctrl Pts',(-4.07685496609524,-3.88524408723757,
11.3074228569657));
#185377=CARTESIAN_POINT('Ctrl Pts',(-2.48422780541169,-2.29261692655401,
11.2578134819657));
#185378=CARTESIAN_POINT('Ctrl Pts',(-0.89160064472813,-0.699989765870437,
11.2082041069657));
#185379=CARTESIAN_POINT('Ctrl Pts',(1.36071428571432,-0.699989765870433,
11.1585947319657));
#185380=CARTESIAN_POINT('Ctrl Pts',(3.61302921615676,-0.699989765870427,
11.1089853569657));
#185381=CARTESIAN_POINT('Ctrl Pts',(5.20565637684033,-2.29261692655398,
11.0593759819657));
#185382=CARTESIAN_POINT('Ctrl Pts',(6.7982835375239,-3.88524408723754,11.0097666069657));
#185383=CARTESIAN_POINT('Ctrl Pts',(6.7982835375239,-6.13755901767999,10.9601572319657));
#185384=CARTESIAN_POINT('Ctrl Pts',(6.79828353752391,-8.38987394812244,
10.9105478569657));
#185385=CARTESIAN_POINT('Ctrl Pts',(5.20565637684035,-9.982501108806,10.8609384819657));
#185386=CARTESIAN_POINT('Ctrl Pts',(3.61302921615679,-11.5751282694896,
10.8113291069657));
#185387=CARTESIAN_POINT('Ctrl Pts',(1.36071428571434,-11.5751282694896,
10.7617197319657));
#185388=CARTESIAN_POINT('Ctrl Pts',(-0.891600644728105,-11.5751282694896,
10.7121103569657));
#185389=CARTESIAN_POINT('Ctrl Pts',(-2.48422780541167,-9.98250110880602,
10.6625009819657));
#185390=CARTESIAN_POINT('Ctrl Pts',(-4.07685496609523,-8.38987394812247,
10.6128916069657));
#185391=CARTESIAN_POINT('Ctrl Pts',(-4.07685496609524,-6.13755901768002,
10.5632822319657));
#185392=CARTESIAN_POINT('Ctrl Pts',(-4.07685496609525,-3.88524408723757,
10.5136728569657));
#185393=CARTESIAN_POINT('Ctrl Pts',(-2.48422780541169,-2.29261692655401,
10.4640634819657));
#185394=CARTESIAN_POINT('Ctrl Pts',(-0.891600644728133,-0.699989765870437,
10.4144541069657));
#185395=CARTESIAN_POINT('Ctrl Pts',(1.36071428571431,-0.699989765870433,
10.3648447319657));
#185396=CARTESIAN_POINT('Ctrl Pts',(3.61302921615676,-0.699989765870427,
10.3152353569657));
#185397=CARTESIAN_POINT('Ctrl Pts',(5.20565637684033,-2.29261692655398,
10.2656259819657));
#185398=CARTESIAN_POINT('Ctrl Pts',(6.79828353752389,-3.88524408723754,
10.2160166069657));
#185399=CARTESIAN_POINT('Ctrl Pts',(6.7982835375239,-6.13755901767999,10.1664072319657));
#185400=CARTESIAN_POINT('Ctrl Pts',(6.7982835375239,-8.38987394812244,10.1167978569657));
#185401=CARTESIAN_POINT('Ctrl Pts',(5.20565637684035,-9.982501108806,10.0671884819657));
#185402=CARTESIAN_POINT('Ctrl Pts',(3.61302921615679,-11.5751282694896,
10.0175791069657));
#185403=CARTESIAN_POINT('Ctrl Pts',(1.36071428571434,-11.5751282694896,
9.96796973196571));
#185404=CARTESIAN_POINT('Ctrl Pts',(-0.891600644728108,-11.5751282694896,
9.91836035696572));
#185405=CARTESIAN_POINT('Ctrl Pts',(-2.48422780541167,-9.98250110880602,
9.86875098196573));
#185406=CARTESIAN_POINT('Ctrl Pts',(-4.07685496609524,-8.38987394812247,
9.81914160696573));
#185407=CARTESIAN_POINT('Ctrl Pts',(-4.07685496609524,-6.13755901768002,
9.76953223196573));
#185408=CARTESIAN_POINT('Ctrl Pts',(-4.07685496609525,-3.88524408723757,
9.71992285696573));
#185409=CARTESIAN_POINT('Ctrl Pts',(-2.48422780541169,-2.29261692655401,
9.67031348196573));
#185410=CARTESIAN_POINT('Ctrl Pts',(-0.891600644728135,-0.699989765870437,
9.62070410696572));
#185411=CARTESIAN_POINT('Ctrl Pts',(1.36071428571431,-0.699989765870433,
9.57109473196572));
#185412=CARTESIAN_POINT('Ctrl Pts',(3.61302921615676,-0.699989765870427,
9.52148535696571));
#185413=CARTESIAN_POINT('Ctrl Pts',(5.20565637684032,-2.29261692655398,
9.4718759819657));
#185414=CARTESIAN_POINT('Ctrl Pts',(6.79828353752389,-3.88524408723754,
9.4222666069657));
#185415=CARTESIAN_POINT('Ctrl Pts',(6.7982835375239,-6.13755901767999,9.3726572319657));
#185416=CARTESIAN_POINT('Ctrl Pts',(6.7982835375239,-8.38987394812244,9.3230478569657));
#185417=CARTESIAN_POINT('Ctrl Pts',(5.20565637684034,-9.982501108806,9.2734384819657));
#185418=CARTESIAN_POINT('Ctrl Pts',(3.61302921615679,-11.5751282694896,
9.22382910696571));
#185419=CARTESIAN_POINT('Ctrl Pts',(1.36071428571434,-11.5751282694896,
9.17421973196572));
#185420=CARTESIAN_POINT('Ctrl Pts',(-0.891600644728111,-11.5751282694896,
9.12461035696572));
#185421=CARTESIAN_POINT('Ctrl Pts',(-2.48422780541167,-9.98250110880602,
9.07500098196573));
#185422=CARTESIAN_POINT('Ctrl Pts',(-4.07685496609524,-8.38987394812247,
9.02539160696573));
#185423=CARTESIAN_POINT('Ctrl Pts',(-4.07685496609525,-6.13755901768002,
8.97578223196573));
#185424=CARTESIAN_POINT('Ctrl Pts',(-4.07685496609525,-3.88524408723757,
8.92617285696573));
#185425=CARTESIAN_POINT('Ctrl Pts',(-2.4842278054117,-2.29261692655401,
8.87656348196573));
#185426=CARTESIAN_POINT('Ctrl Pts',(-0.891600644728138,-0.699989765870437,
8.82695410696572));
#185427=CARTESIAN_POINT('Ctrl Pts',(1.36071428571431,-0.699989765870433,
8.77734473196571));
#185428=CARTESIAN_POINT('Ctrl Pts',(3.61302921615676,-0.699989765870427,
8.7277353569657));
#185429=CARTESIAN_POINT('Ctrl Pts',(5.20565637684032,-2.29261692655398,
8.6781259819657));
#185430=CARTESIAN_POINT('Ctrl Pts',(6.79828353752389,-3.88524408723754,
8.62851660696569));
#185431=CARTESIAN_POINT('Ctrl Pts',(6.79828353752389,-6.13755901767999,
8.57890723196569));
#185432=CARTESIAN_POINT('Ctrl Pts',(6.7982835375239,-8.38987394812244,8.5292978569657));
#185433=CARTESIAN_POINT('Ctrl Pts',(5.20565637684034,-9.982501108806,8.4796884819657));
#185434=CARTESIAN_POINT('Ctrl Pts',(3.61302921615679,-11.5751282694896,
8.43007910696571));
#185435=CARTESIAN_POINT('Ctrl Pts',(1.36071428571434,-11.5751282694896,
8.38046973196571));
#185436=CARTESIAN_POINT('Ctrl Pts',(-0.891600644728114,-11.5751282694896,
8.33086035696572));
#185437=CARTESIAN_POINT('Ctrl Pts',(-2.48422780541168,-9.98250110880602,
8.28125098196573));
#185438=CARTESIAN_POINT('Ctrl Pts',(-4.07685496609524,-8.38987394812247,
8.23164160696573));
#185439=CARTESIAN_POINT('Ctrl Pts',(-4.07685496609525,-6.13755901768002,
8.18203223196574));
#185440=CARTESIAN_POINT('Ctrl Pts',(-4.07685496609526,-3.88524408723757,
8.13242285696574));
#185441=CARTESIAN_POINT('Ctrl Pts',(-2.4842278054117,-2.29261692655401,
8.08281348196573));
#185442=CARTESIAN_POINT('Ctrl Pts',(-0.891600644728141,-0.699989765870437,
8.03320410696572));
#185443=CARTESIAN_POINT('Ctrl Pts',(1.36071428571431,-0.699989765870433,
7.98359473196571));
#185444=CARTESIAN_POINT('Ctrl Pts',(3.61302921615675,-0.699989765870427,
7.93398535696571));
#185445=CARTESIAN_POINT('Ctrl Pts',(5.20565637684032,-2.29261692655398,
7.8843759819657));
#185446=CARTESIAN_POINT('Ctrl Pts',(6.79828353752388,-3.88524408723754,
7.8347666069657));
#185447=CARTESIAN_POINT('Ctrl Pts',(6.79828353752389,-6.13755901767999,
7.78515723196569));
#185448=CARTESIAN_POINT('Ctrl Pts',(6.7982835375239,-8.38987394812244,7.7355478569657));
#185449=CARTESIAN_POINT('Ctrl Pts',(5.20565637684034,-9.982501108806,7.6859384819657));
#185450=CARTESIAN_POINT('Ctrl Pts',(3.61302921615678,-11.5751282694896,
7.63632910696571));
#185451=CARTESIAN_POINT('Ctrl Pts',(1.36071428571433,-11.5751282694896,
7.58671973196572));
#185452=CARTESIAN_POINT('Ctrl Pts',(-0.891600644728116,-11.5751282694896,
7.53711035696572));
#185453=CARTESIAN_POINT('Ctrl Pts',(-2.48422780541168,-9.98250110880602,
7.48750098196573));
#185454=CARTESIAN_POINT('Ctrl Pts',(-4.07685496609524,-8.38987394812247,
7.43789160696574));
#185455=CARTESIAN_POINT('Ctrl Pts',(-4.07685496609525,-6.13755901768002,
7.38828223196573));
#185456=CARTESIAN_POINT('Ctrl Pts',(-4.07685496609526,-3.88524408723757,
7.33867285696573));
#185457=CARTESIAN_POINT('Ctrl Pts',(-2.4842278054117,-2.29261692655401,
7.28906348196573));
#185458=CARTESIAN_POINT('Ctrl Pts',(-0.891600644728144,-0.699989765870437,
7.23945410696572));
#185459=CARTESIAN_POINT('Ctrl Pts',(1.3607142857143,-0.699989765870433,
7.18984473196571));
#185460=CARTESIAN_POINT('Ctrl Pts',(3.61302921615675,-0.699989765870427,
7.14023535696571));
#185461=CARTESIAN_POINT('Ctrl Pts',(5.20565637684031,-2.29261692655398,
7.0906259819657));
#185462=CARTESIAN_POINT('Ctrl Pts',(6.79828353752388,-3.88524408723754,
7.0410166069657));
#185463=CARTESIAN_POINT('Ctrl Pts',(6.79828353752389,-6.13755901767999,
6.9914072319657));
#185464=CARTESIAN_POINT('Ctrl Pts',(6.79828353752389,-8.38987394812244,
6.94179785696569));
#185465=CARTESIAN_POINT('Ctrl Pts',(5.20565637684034,-9.982501108806,6.8921884819657));
#185466=CARTESIAN_POINT('Ctrl Pts',(3.61302921615678,-11.5751282694896,
6.84257910696571));
#185467=CARTESIAN_POINT('Ctrl Pts',(1.36071428571433,-11.5751282694896,
6.79296973196571));
#185468=CARTESIAN_POINT('Ctrl Pts',(-0.891600644728119,-11.5751282694896,
6.74336035696572));
#185469=CARTESIAN_POINT('Ctrl Pts',(-2.48422780541168,-9.98250110880602,
6.69375098196573));
#185470=CARTESIAN_POINT('Ctrl Pts',(-4.07685496609525,-8.38987394812247,
6.64414160696573));
#185471=CARTESIAN_POINT('Ctrl Pts',(-4.07685496609525,-6.13755901768002,
6.59453223196573));
#185472=CARTESIAN_POINT('Ctrl Pts',(-4.07685496609526,-3.88524408723757,
6.54492285696573));
#185473=CARTESIAN_POINT('Ctrl Pts',(-2.4842278054117,-2.29261692655401,
6.49531348196573));
#185474=CARTESIAN_POINT('Ctrl Pts',(-0.891600644728147,-0.699989765870437,
6.44570410696573));
#185475=CARTESIAN_POINT('Ctrl Pts',(1.3607142857143,-0.699989765870433,
6.39609473196571));
#185476=CARTESIAN_POINT('Ctrl Pts',(3.61302921615675,-0.699989765870427,
6.34648535696571));
#185477=CARTESIAN_POINT('Ctrl Pts',(5.20565637684031,-2.29261692655398,
6.2968759819657));
#185478=CARTESIAN_POINT('Ctrl Pts',(6.79828353752388,-3.88524408723754,
6.2472666069657));
#185479=CARTESIAN_POINT('Ctrl Pts',(6.79828353752389,-6.13755901767999,
6.1976572319657));
#185480=CARTESIAN_POINT('Ctrl Pts',(6.79828353752389,-8.38987394812244,
6.1480478569657));
#185481=CARTESIAN_POINT('Ctrl Pts',(5.20565637684033,-9.982501108806,6.0984384819657));
#185482=CARTESIAN_POINT('Ctrl Pts',(3.61302921615678,-11.5751282694896,
6.04882910696571));
#185483=CARTESIAN_POINT('Ctrl Pts',(1.36071428571433,-11.5751282694896,
5.99921973196571));
#185484=CARTESIAN_POINT('Ctrl Pts',(-0.792169330833731,-11.5751282694896,
5.95180042606799));
#185485=CARTESIAN_POINT('Ctrl Pts',(-2.36155504701614,-10.1013791930713,
5.90378754385568));
#185486=CARTESIAN_POINT('Ctrl Pts',(1.36071428571437,-12.1336469966959,
18.2279306694657));
#185487=CARTESIAN_POINT('Ctrl Pts',(-1.12294667637628,-12.1336469966959,
18.1783212944657));
#185488=CARTESIAN_POINT('Ctrl Pts',(-2.87916018483889,-10.3774334882333,
18.1287119194657));
#185489=CARTESIAN_POINT('Ctrl Pts',(-4.6353736933015,-8.62121997977068,
18.0791025444657));
#185490=CARTESIAN_POINT('Ctrl Pts',(-4.63537369330151,-6.13755901768002,
18.0294931694657));
#185491=CARTESIAN_POINT('Ctrl Pts',(-4.63537369330151,-3.65389805558936,
17.9798837944657));
#185492=CARTESIAN_POINT('Ctrl Pts',(-2.87916018483891,-1.89768454712676,
17.9302744194657));
#185493=CARTESIAN_POINT('Ctrl Pts',(-1.12294667637631,-0.141471038664144,
17.8806650444657));
#185494=CARTESIAN_POINT('Ctrl Pts',(1.36071428571434,-0.141471038664139,
17.8310556694657));
#185495=CARTESIAN_POINT('Ctrl Pts',(3.84437524780499,-0.141471038664133,
17.7814462944657));
#185496=CARTESIAN_POINT('Ctrl Pts',(5.6005887562676,-1.89768454712673,17.7318369194657));
#185497=CARTESIAN_POINT('Ctrl Pts',(7.35680226473021,-3.65389805558933,
17.6822275444657));
#185498=CARTESIAN_POINT('Ctrl Pts',(7.35680226473022,-6.13755901767999,
17.6326181694657));
#185499=CARTESIAN_POINT('Ctrl Pts',(7.35680226473023,-8.62121997977064,
17.5830087944657));
#185500=CARTESIAN_POINT('Ctrl Pts',(5.60058875626762,-10.3774334882333,
17.5333994194657));
#185501=CARTESIAN_POINT('Ctrl Pts',(3.84437524780503,-12.1336469966959,
17.4837900444657));
#185502=CARTESIAN_POINT('Ctrl Pts',(1.36071428571437,-12.1336469966959,
17.4341806694657));
#185503=CARTESIAN_POINT('Ctrl Pts',(-1.12294667637629,-12.1336469966959,
17.3845712944657));
#185504=CARTESIAN_POINT('Ctrl Pts',(-2.87916018483889,-10.3774334882333,
17.3349619194657));
#185505=CARTESIAN_POINT('Ctrl Pts',(-4.6353736933015,-8.62121997977068,
17.2853525444657));
#185506=CARTESIAN_POINT('Ctrl Pts',(-4.63537369330151,-6.13755901768002,
17.2357431694657));
#185507=CARTESIAN_POINT('Ctrl Pts',(-4.63537369330152,-3.65389805558936,
17.1861337944657));
#185508=CARTESIAN_POINT('Ctrl Pts',(-2.87916018483892,-1.89768454712676,
17.1365244194657));
#185509=CARTESIAN_POINT('Ctrl Pts',(-1.12294667637632,-0.141471038664144,
17.0869150444657));
#185510=CARTESIAN_POINT('Ctrl Pts',(1.36071428571434,-0.141471038664139,
17.0373056694657));
#185511=CARTESIAN_POINT('Ctrl Pts',(3.84437524780499,-0.141471038664133,
16.9876962944657));
#185512=CARTESIAN_POINT('Ctrl Pts',(5.6005887562676,-1.89768454712673,16.9380869194657));
#185513=CARTESIAN_POINT('Ctrl Pts',(7.35680226473021,-3.65389805558933,
16.8884775444657));
#185514=CARTESIAN_POINT('Ctrl Pts',(7.35680226473022,-6.13755901767999,
16.8388681694657));
#185515=CARTESIAN_POINT('Ctrl Pts',(7.35680226473022,-8.62121997977064,
16.7892587944657));
#185516=CARTESIAN_POINT('Ctrl Pts',(5.60058875626762,-10.3774334882333,
16.7396494194657));
#185517=CARTESIAN_POINT('Ctrl Pts',(3.84437524780502,-12.1336469966959,
16.6900400444657));
#185518=CARTESIAN_POINT('Ctrl Pts',(1.36071428571437,-12.1336469966959,
16.6404306694657));
#185519=CARTESIAN_POINT('Ctrl Pts',(-1.12294667637629,-12.1336469966959,
16.5908212944657));
#185520=CARTESIAN_POINT('Ctrl Pts',(-2.8791601848389,-10.3774334882333,
16.5412119194657));
#185521=CARTESIAN_POINT('Ctrl Pts',(-4.6353736933015,-8.62121997977068,
16.4916025444657));
#185522=CARTESIAN_POINT('Ctrl Pts',(-4.63537369330151,-6.13755901768002,
16.4419931694657));
#185523=CARTESIAN_POINT('Ctrl Pts',(-4.63537369330152,-3.65389805558936,
16.3923837944657));
#185524=CARTESIAN_POINT('Ctrl Pts',(-2.87916018483892,-1.89768454712676,
16.3427744194657));
#185525=CARTESIAN_POINT('Ctrl Pts',(-1.12294667637632,-0.141471038664144,
16.2931650444657));
#185526=CARTESIAN_POINT('Ctrl Pts',(1.36071428571433,-0.141471038664139,
16.2435556694657));
#185527=CARTESIAN_POINT('Ctrl Pts',(3.84437524780499,-0.141471038664133,
16.1939462944657));
#185528=CARTESIAN_POINT('Ctrl Pts',(5.6005887562676,-1.89768454712673,16.1443369194657));
#185529=CARTESIAN_POINT('Ctrl Pts',(7.35680226473021,-3.65389805558933,
16.0947275444657));
#185530=CARTESIAN_POINT('Ctrl Pts',(7.35680226473021,-6.13755901767999,
16.0451181694657));
#185531=CARTESIAN_POINT('Ctrl Pts',(7.35680226473022,-8.62121997977064,
15.9955087944657));
#185532=CARTESIAN_POINT('Ctrl Pts',(5.60058875626762,-10.3774334882333,
15.9458994194657));
#185533=CARTESIAN_POINT('Ctrl Pts',(3.84437524780502,-12.1336469966959,
15.8962900444657));
#185534=CARTESIAN_POINT('Ctrl Pts',(1.36071428571436,-12.1336469966959,
15.8466806694657));
#185535=CARTESIAN_POINT('Ctrl Pts',(-1.12294667637629,-12.1336469966959,
15.7970712944657));
#185536=CARTESIAN_POINT('Ctrl Pts',(-2.8791601848389,-10.3774334882333,
15.7474619194657));
#185537=CARTESIAN_POINT('Ctrl Pts',(-4.63537369330151,-8.62121997977068,
15.6978525444657));
#185538=CARTESIAN_POINT('Ctrl Pts',(-4.63537369330152,-6.13755901768002,
15.6482431694657));
#185539=CARTESIAN_POINT('Ctrl Pts',(-4.63537369330152,-3.65389805558936,
15.5986337944657));
#185540=CARTESIAN_POINT('Ctrl Pts',(-2.87916018483892,-1.89768454712676,
15.5490244194657));
#185541=CARTESIAN_POINT('Ctrl Pts',(-1.12294667637632,-0.141471038664144,
15.4994150444657));
#185542=CARTESIAN_POINT('Ctrl Pts',(1.36071428571433,-0.141471038664139,
15.4498056694657));
#185543=CARTESIAN_POINT('Ctrl Pts',(3.84437524780498,-0.141471038664133,
15.4001962944657));
#185544=CARTESIAN_POINT('Ctrl Pts',(5.60058875626759,-1.89768454712673,
15.3505869194657));
#185545=CARTESIAN_POINT('Ctrl Pts',(7.3568022647302,-3.65389805558933,15.3009775444657));
#185546=CARTESIAN_POINT('Ctrl Pts',(7.35680226473021,-6.13755901767999,
15.2513681694657));
#185547=CARTESIAN_POINT('Ctrl Pts',(7.35680226473022,-8.62121997977064,
15.2017587944657));
#185548=CARTESIAN_POINT('Ctrl Pts',(5.60058875626762,-10.3774334882333,
15.1521494194657));
#185549=CARTESIAN_POINT('Ctrl Pts',(3.84437524780502,-12.1336469966959,
15.1025400444657));
#185550=CARTESIAN_POINT('Ctrl Pts',(1.36071428571436,-12.1336469966959,
15.0529306694657));
#185551=CARTESIAN_POINT('Ctrl Pts',(-1.12294667637629,-12.1336469966959,
15.0033212944657));
#185552=CARTESIAN_POINT('Ctrl Pts',(-2.8791601848389,-10.3774334882333,
14.9537119194657));
#185553=CARTESIAN_POINT('Ctrl Pts',(-4.63537369330151,-8.62121997977068,
14.9041025444657));
#185554=CARTESIAN_POINT('Ctrl Pts',(-4.63537369330152,-6.13755901768002,
14.8544931694657));
#185555=CARTESIAN_POINT('Ctrl Pts',(-4.63537369330153,-3.65389805558936,
14.8048837944657));
#185556=CARTESIAN_POINT('Ctrl Pts',(-2.87916018483893,-1.89768454712676,
14.7552744194657));
#185557=CARTESIAN_POINT('Ctrl Pts',(-1.12294667637633,-0.141471038664144,
14.7056650444657));
#185558=CARTESIAN_POINT('Ctrl Pts',(1.36071428571433,-0.141471038664139,
14.6560556694657));
#185559=CARTESIAN_POINT('Ctrl Pts',(3.84437524780498,-0.141471038664133,
14.6064462944657));
#185560=CARTESIAN_POINT('Ctrl Pts',(5.60058875626759,-1.89768454712673,
14.5568369194657));
#185561=CARTESIAN_POINT('Ctrl Pts',(7.3568022647302,-3.65389805558933,14.5072275444657));
#185562=CARTESIAN_POINT('Ctrl Pts',(7.35680226473021,-6.13755901767999,
14.4576181694657));
#185563=CARTESIAN_POINT('Ctrl Pts',(7.35680226473021,-8.62121997977064,
14.4080087944657));
#185564=CARTESIAN_POINT('Ctrl Pts',(5.60058875626761,-10.3774334882333,
14.3583994194657));
#185565=CARTESIAN_POINT('Ctrl Pts',(3.84437524780501,-12.1336469966959,
14.3087900444657));
#185566=CARTESIAN_POINT('Ctrl Pts',(1.36071428571436,-12.1336469966959,
14.2591806694657));
#185567=CARTESIAN_POINT('Ctrl Pts',(-1.1229466763763,-12.1336469966959,
14.2095712944657));
#185568=CARTESIAN_POINT('Ctrl Pts',(-2.8791601848389,-10.3774334882333,
14.1599619194657));
#185569=CARTESIAN_POINT('Ctrl Pts',(-4.63537369330151,-8.62121997977068,
14.1103525444657));
#185570=CARTESIAN_POINT('Ctrl Pts',(-4.63537369330152,-6.13755901768002,
14.0607431694657));
#185571=CARTESIAN_POINT('Ctrl Pts',(-4.63537369330153,-3.65389805558936,
14.0111337944657));
#185572=CARTESIAN_POINT('Ctrl Pts',(-2.87916018483893,-1.89768454712676,
13.9615244194657));
#185573=CARTESIAN_POINT('Ctrl Pts',(-1.12294667637633,-0.141471038664144,
13.9119150444657));
#185574=CARTESIAN_POINT('Ctrl Pts',(1.36071428571432,-0.141471038664139,
13.8623056694657));
#185575=CARTESIAN_POINT('Ctrl Pts',(3.84437524780498,-0.141471038664133,
13.8126962944657));
#185576=CARTESIAN_POINT('Ctrl Pts',(5.60058875626759,-1.89768454712673,
13.7630869194657));
#185577=CARTESIAN_POINT('Ctrl Pts',(7.3568022647302,-3.65389805558933,13.7134775444657));
#185578=CARTESIAN_POINT('Ctrl Pts',(7.35680226473021,-6.13755901767999,
13.6638681694657));
#185579=CARTESIAN_POINT('Ctrl Pts',(7.35680226473021,-8.62121997977064,
13.6142587944657));
#185580=CARTESIAN_POINT('Ctrl Pts',(5.60058875626761,-10.3774334882333,
13.5646494194657));
#185581=CARTESIAN_POINT('Ctrl Pts',(3.84437524780501,-12.1336469966959,
13.5150400444657));
#185582=CARTESIAN_POINT('Ctrl Pts',(1.36071428571436,-12.1336469966959,
13.4654306694657));
#185583=CARTESIAN_POINT('Ctrl Pts',(-1.1229466763763,-12.1336469966959,
13.4158212944657));
#185584=CARTESIAN_POINT('Ctrl Pts',(-2.87916018483891,-10.3774334882333,
13.3662119194657));
#185585=CARTESIAN_POINT('Ctrl Pts',(-4.63537369330152,-8.62121997977068,
13.3166025444657));
#185586=CARTESIAN_POINT('Ctrl Pts',(-4.63537369330153,-6.13755901768002,
13.2669931694657));
#185587=CARTESIAN_POINT('Ctrl Pts',(-4.63537369330153,-3.65389805558936,
13.2173837944657));
#185588=CARTESIAN_POINT('Ctrl Pts',(-2.87916018483893,-1.89768454712676,
13.1677744194657));
#185589=CARTESIAN_POINT('Ctrl Pts',(-1.12294667637633,-0.141471038664144,
13.1181650444657));
#185590=CARTESIAN_POINT('Ctrl Pts',(1.36071428571432,-0.141471038664139,
13.0685556694657));
#185591=CARTESIAN_POINT('Ctrl Pts',(3.84437524780497,-0.141471038664133,
13.0189462944657));
#185592=CARTESIAN_POINT('Ctrl Pts',(5.60058875626759,-1.89768454712673,
12.9693369194657));
#185593=CARTESIAN_POINT('Ctrl Pts',(7.3568022647302,-3.65389805558933,12.9197275444657));
#185594=CARTESIAN_POINT('Ctrl Pts',(7.3568022647302,-6.13755901767999,12.8701181694657));
#185595=CARTESIAN_POINT('Ctrl Pts',(7.35680226473021,-8.62121997977064,
12.8205087944657));
#185596=CARTESIAN_POINT('Ctrl Pts',(5.60058875626761,-10.3774334882333,
12.7708994194657));
#185597=CARTESIAN_POINT('Ctrl Pts',(3.84437524780501,-12.1336469966959,
12.7212900444657));
#185598=CARTESIAN_POINT('Ctrl Pts',(1.36071428571435,-12.1336469966959,
12.6716806694657));
#185599=CARTESIAN_POINT('Ctrl Pts',(-1.1229466763763,-12.1336469966959,
12.6220712944657));
#185600=CARTESIAN_POINT('Ctrl Pts',(-2.87916018483891,-10.3774334882333,
12.5724619194657));
#185601=CARTESIAN_POINT('Ctrl Pts',(-4.63537369330152,-8.62121997977068,
12.5228525444657));
#185602=CARTESIAN_POINT('Ctrl Pts',(-4.63537369330153,-6.13755901768002,
12.4732431694657));
#185603=CARTESIAN_POINT('Ctrl Pts',(-4.63537369330153,-3.65389805558936,
12.4236337944657));
#185604=CARTESIAN_POINT('Ctrl Pts',(-2.87916018483893,-1.89768454712676,
12.3740244194657));
#185605=CARTESIAN_POINT('Ctrl Pts',(-1.12294667637633,-0.141471038664144,
12.3244150444657));
#185606=CARTESIAN_POINT('Ctrl Pts',(1.36071428571432,-0.141471038664139,
12.2748056694657));
#185607=CARTESIAN_POINT('Ctrl Pts',(3.84437524780497,-0.141471038664133,
12.2251962944657));
#185608=CARTESIAN_POINT('Ctrl Pts',(5.60058875626758,-1.89768454712673,
12.1755869194657));
#185609=CARTESIAN_POINT('Ctrl Pts',(7.35680226473019,-3.65389805558933,
12.1259775444657));
#185610=CARTESIAN_POINT('Ctrl Pts',(7.3568022647302,-6.13755901767999,12.0763681694657));
#185611=CARTESIAN_POINT('Ctrl Pts',(7.35680226473021,-8.62121997977064,
12.0267587944657));
#185612=CARTESIAN_POINT('Ctrl Pts',(5.60058875626761,-10.3774334882333,
11.9771494194657));
#185613=CARTESIAN_POINT('Ctrl Pts',(3.844375247805,-12.1336469966959,11.9275400444657));
#185614=CARTESIAN_POINT('Ctrl Pts',(1.36071428571435,-12.1336469966959,
11.8779306694657));
#185615=CARTESIAN_POINT('Ctrl Pts',(-1.12294667637631,-12.1336469966959,
11.8283212944657));
#185616=CARTESIAN_POINT('Ctrl Pts',(-2.87916018483891,-10.3774334882333,
11.7787119194657));
#185617=CARTESIAN_POINT('Ctrl Pts',(-4.63537369330152,-8.62121997977068,
11.7291025444657));
#185618=CARTESIAN_POINT('Ctrl Pts',(-4.63537369330153,-6.13755901768002,
11.6794931694657));
#185619=CARTESIAN_POINT('Ctrl Pts',(-4.63537369330154,-3.65389805558936,
11.6298837944657));
#185620=CARTESIAN_POINT('Ctrl Pts',(-2.87916018483894,-1.89768454712676,
11.5802744194657));
#185621=CARTESIAN_POINT('Ctrl Pts',(-1.12294667637634,-0.141471038664144,
11.5306650444657));
#185622=CARTESIAN_POINT('Ctrl Pts',(1.36071428571432,-0.141471038664139,
11.4810556694657));
#185623=CARTESIAN_POINT('Ctrl Pts',(3.84437524780497,-0.141471038664133,
11.4314462944657));
#185624=CARTESIAN_POINT('Ctrl Pts',(5.60058875626758,-1.89768454712673,
11.3818369194657));
#185625=CARTESIAN_POINT('Ctrl Pts',(7.35680226473019,-3.65389805558933,
11.3322275444657));
#185626=CARTESIAN_POINT('Ctrl Pts',(7.3568022647302,-6.13755901767999,11.2826181694657));
#185627=CARTESIAN_POINT('Ctrl Pts',(7.3568022647302,-8.62121997977064,11.2330087944657));
#185628=CARTESIAN_POINT('Ctrl Pts',(5.6005887562676,-10.3774334882333,11.1833994194657));
#185629=CARTESIAN_POINT('Ctrl Pts',(3.844375247805,-12.1336469966959,11.1337900444657));
#185630=CARTESIAN_POINT('Ctrl Pts',(1.36071428571435,-12.1336469966959,
11.0841806694657));
#185631=CARTESIAN_POINT('Ctrl Pts',(-1.12294667637631,-12.1336469966959,
11.0345712944657));
#185632=CARTESIAN_POINT('Ctrl Pts',(-2.87916018483892,-10.3774334882333,
10.9849619194657));
#185633=CARTESIAN_POINT('Ctrl Pts',(-4.63537369330153,-8.62121997977068,
10.9353525444657));
#185634=CARTESIAN_POINT('Ctrl Pts',(-4.63537369330153,-6.13755901768002,
10.8857431694657));
#185635=CARTESIAN_POINT('Ctrl Pts',(-4.63537369330154,-3.65389805558936,
10.8361337944657));
#185636=CARTESIAN_POINT('Ctrl Pts',(-2.87916018483894,-1.89768454712676,
10.7865244194657));
#185637=CARTESIAN_POINT('Ctrl Pts',(-1.12294667637634,-0.141471038664144,
10.7369150444657));
#185638=CARTESIAN_POINT('Ctrl Pts',(1.36071428571431,-0.141471038664139,
10.6873056694657));
#185639=CARTESIAN_POINT('Ctrl Pts',(3.84437524780497,-0.141471038664133,
10.6376962944657));
#185640=CARTESIAN_POINT('Ctrl Pts',(5.60058875626758,-1.89768454712673,
10.5880869194657));
#185641=CARTESIAN_POINT('Ctrl Pts',(7.35680226473019,-3.65389805558933,
10.5384775444657));
#185642=CARTESIAN_POINT('Ctrl Pts',(7.35680226473019,-6.13755901767999,
10.4888681694657));
#185643=CARTESIAN_POINT('Ctrl Pts',(7.3568022647302,-8.62121997977064,10.4392587944657));
#185644=CARTESIAN_POINT('Ctrl Pts',(5.6005887562676,-10.3774334882333,10.3896494194657));
#185645=CARTESIAN_POINT('Ctrl Pts',(3.844375247805,-12.1336469966959,10.3400400444657));
#185646=CARTESIAN_POINT('Ctrl Pts',(1.36071428571435,-12.1336469966959,
10.2904306694657));
#185647=CARTESIAN_POINT('Ctrl Pts',(-1.12294667637631,-12.1336469966959,
10.2408212944657));
#185648=CARTESIAN_POINT('Ctrl Pts',(-2.87916018483892,-10.3774334882333,
10.1912119194657));
#185649=CARTESIAN_POINT('Ctrl Pts',(-4.63537369330153,-8.62121997977068,
10.1416025444657));
#185650=CARTESIAN_POINT('Ctrl Pts',(-4.63537369330154,-6.13755901768002,
10.0919931694657));
#185651=CARTESIAN_POINT('Ctrl Pts',(-4.63537369330154,-3.65389805558936,
10.0423837944657));
#185652=CARTESIAN_POINT('Ctrl Pts',(-2.87916018483894,-1.89768454712676,
9.99277441946573));
#185653=CARTESIAN_POINT('Ctrl Pts',(-1.12294667637634,-0.141471038664144,
9.94316504446573));
#185654=CARTESIAN_POINT('Ctrl Pts',(1.36071428571431,-0.141471038664139,
9.89355566946572));
#185655=CARTESIAN_POINT('Ctrl Pts',(3.84437524780496,-0.141471038664133,
9.84394629446571));
#185656=CARTESIAN_POINT('Ctrl Pts',(5.60058875626757,-1.89768454712673,
9.7943369194657));
#185657=CARTESIAN_POINT('Ctrl Pts',(7.35680226473018,-3.65389805558933,
9.74472754446569));
#185658=CARTESIAN_POINT('Ctrl Pts',(7.35680226473019,-6.13755901767999,
9.69511816946569));
#185659=CARTESIAN_POINT('Ctrl Pts',(7.3568022647302,-8.62121997977064,9.6455087944657));
#185660=CARTESIAN_POINT('Ctrl Pts',(5.6005887562676,-10.3774334882333,9.5958994194657));
#185661=CARTESIAN_POINT('Ctrl Pts',(3.844375247805,-12.1336469966959,9.54629004446571));
#185662=CARTESIAN_POINT('Ctrl Pts',(1.36071428571434,-12.1336469966959,
9.49668066946572));
#185663=CARTESIAN_POINT('Ctrl Pts',(-1.12294667637631,-12.1336469966959,
9.44707129446572));
#185664=CARTESIAN_POINT('Ctrl Pts',(-2.87916018483892,-10.3774334882333,
9.39746191946573));
#185665=CARTESIAN_POINT('Ctrl Pts',(-4.63537369330153,-8.62121997977068,
9.34785254446574));
#185666=CARTESIAN_POINT('Ctrl Pts',(-4.63537369330154,-6.13755901768002,
9.29824316946574));
#185667=CARTESIAN_POINT('Ctrl Pts',(-4.63537369330155,-3.65389805558936,
9.24863379446574));
#185668=CARTESIAN_POINT('Ctrl Pts',(-2.87916018483894,-1.89768454712676,
9.19902441946573));
#185669=CARTESIAN_POINT('Ctrl Pts',(-1.12294667637634,-0.141471038664144,
9.14941504446572));
#185670=CARTESIAN_POINT('Ctrl Pts',(1.36071428571431,-0.141471038664139,
9.09980566946571));
#185671=CARTESIAN_POINT('Ctrl Pts',(3.84437524780496,-0.141471038664133,
9.05019629446571));
#185672=CARTESIAN_POINT('Ctrl Pts',(5.60058875626757,-1.89768454712673,
9.0005869194657));
#185673=CARTESIAN_POINT('Ctrl Pts',(7.35680226473018,-3.65389805558933,
8.95097754446569));
#185674=CARTESIAN_POINT('Ctrl Pts',(7.35680226473019,-6.13755901767999,
8.90136816946569));
#185675=CARTESIAN_POINT('Ctrl Pts',(7.3568022647302,-8.62121997977064,8.8517587944657));
#185676=CARTESIAN_POINT('Ctrl Pts',(5.60058875626759,-10.3774334882333,
8.8021494194657));
#185677=CARTESIAN_POINT('Ctrl Pts',(3.84437524780499,-12.1336469966959,
8.75254004446571));
#185678=CARTESIAN_POINT('Ctrl Pts',(1.36071428571434,-12.1336469966959,
8.70293066946572));
#185679=CARTESIAN_POINT('Ctrl Pts',(-1.12294667637632,-12.1336469966959,
8.65332129446573));
#185680=CARTESIAN_POINT('Ctrl Pts',(-2.87916018483892,-10.3774334882333,
8.60371191946573));
#185681=CARTESIAN_POINT('Ctrl Pts',(-4.63537369330153,-8.62121997977068,
8.55410254446574));
#185682=CARTESIAN_POINT('Ctrl Pts',(-4.63537369330154,-6.13755901768002,
8.50449316946573));
#185683=CARTESIAN_POINT('Ctrl Pts',(-4.63537369330155,-3.65389805558936,
8.45488379446574));
#185684=CARTESIAN_POINT('Ctrl Pts',(-2.87916018483895,-1.89768454712676,
8.40527441946573));
#185685=CARTESIAN_POINT('Ctrl Pts',(-1.12294667637635,-0.141471038664144,
8.35566504446572));
#185686=CARTESIAN_POINT('Ctrl Pts',(1.36071428571431,-0.141471038664139,
8.30605566946572));
#185687=CARTESIAN_POINT('Ctrl Pts',(3.84437524780496,-0.141471038664133,
8.25644629446571));
#185688=CARTESIAN_POINT('Ctrl Pts',(5.60058875626757,-1.89768454712673,
8.2068369194657));
#185689=CARTESIAN_POINT('Ctrl Pts',(7.35680226473018,-3.65389805558933,
8.15722754446569));
#185690=CARTESIAN_POINT('Ctrl Pts',(7.35680226473019,-6.13755901767999,
8.1076181694657));
#185691=CARTESIAN_POINT('Ctrl Pts',(7.35680226473019,-8.62121997977064,
8.05800879446569));
#185692=CARTESIAN_POINT('Ctrl Pts',(5.60058875626759,-10.3774334882333,
8.0083994194657));
#185693=CARTESIAN_POINT('Ctrl Pts',(3.84437524780499,-12.1336469966959,
7.95879004446571));
#185694=CARTESIAN_POINT('Ctrl Pts',(1.36071428571434,-12.1336469966959,
7.90918066946572));
#185695=CARTESIAN_POINT('Ctrl Pts',(-1.12294667637632,-12.1336469966959,
7.85957129446573));
#185696=CARTESIAN_POINT('Ctrl Pts',(-2.87916018483893,-10.3774334882333,
7.80996191946573));
#185697=CARTESIAN_POINT('Ctrl Pts',(-4.63537369330154,-8.62121997977068,
7.76035254446574));
#185698=CARTESIAN_POINT('Ctrl Pts',(-4.63537369330154,-6.13755901768002,
7.71074316946574));
#185699=CARTESIAN_POINT('Ctrl Pts',(-4.63537369330155,-3.65389805558936,
7.66113379446574));
#185700=CARTESIAN_POINT('Ctrl Pts',(-2.87916018483895,-1.89768454712676,
7.61152441946573));
#185701=CARTESIAN_POINT('Ctrl Pts',(-1.12294667637635,-0.141471038664144,
7.56191504446572));
#185702=CARTESIAN_POINT('Ctrl Pts',(1.3607142857143,-0.141471038664139,
7.51230566946572));
#185703=CARTESIAN_POINT('Ctrl Pts',(3.84437524780496,-0.141471038664133,
7.46269629446571));
#185704=CARTESIAN_POINT('Ctrl Pts',(5.60058875626757,-1.89768454712673,
7.4130869194657));
#185705=CARTESIAN_POINT('Ctrl Pts',(7.35680226473017,-3.65389805558933,
7.36347754446569));
#185706=CARTESIAN_POINT('Ctrl Pts',(7.35680226473018,-6.13755901767999,
7.3138681694657));
#185707=CARTESIAN_POINT('Ctrl Pts',(7.35680226473019,-8.62121997977064,
7.2642587944657));
#185708=CARTESIAN_POINT('Ctrl Pts',(5.60058875626759,-10.3774334882333,
7.2146494194657));
#185709=CARTESIAN_POINT('Ctrl Pts',(3.84437524780499,-12.1336469966959,
7.16504004446571));
#185710=CARTESIAN_POINT('Ctrl Pts',(1.36071428571433,-12.1336469966959,
7.11543066946572));
#185711=CARTESIAN_POINT('Ctrl Pts',(-1.12294667637632,-12.1336469966959,
7.06582129446573));
#185712=CARTESIAN_POINT('Ctrl Pts',(-2.87916018483893,-10.3774334882333,
7.01621191946573));
#185713=CARTESIAN_POINT('Ctrl Pts',(-4.63537369330154,-8.62121997977068,
6.96660254446574));
#185714=CARTESIAN_POINT('Ctrl Pts',(-4.63537369330155,-6.13755901768002,
6.91699316946574));
#185715=CARTESIAN_POINT('Ctrl Pts',(-4.63537369330155,-3.65389805558936,
6.86738379446574));
#185716=CARTESIAN_POINT('Ctrl Pts',(-2.87916018483895,-1.89768454712676,
6.81777441946573));
#185717=CARTESIAN_POINT('Ctrl Pts',(-1.12294667637635,-0.141471038664144,
6.76816504446573));
#185718=CARTESIAN_POINT('Ctrl Pts',(1.3607142857143,-0.141471038664139,
6.71855566946572));
#185719=CARTESIAN_POINT('Ctrl Pts',(3.84437524780495,-0.141471038664133,
6.66894629446571));
#185720=CARTESIAN_POINT('Ctrl Pts',(5.60058875626756,-1.89768454712673,
6.6193369194657));
#185721=CARTESIAN_POINT('Ctrl Pts',(7.35680226473017,-3.65389805558933,
6.5697275444657));
#185722=CARTESIAN_POINT('Ctrl Pts',(7.35680226473018,-6.13755901767999,
6.52011816946569));
#185723=CARTESIAN_POINT('Ctrl Pts',(7.35680226473019,-8.62121997977064,
6.47050879446569));
#185724=CARTESIAN_POINT('Ctrl Pts',(5.60058875626759,-10.3774334882333,
6.4208994194657));
#185725=CARTESIAN_POINT('Ctrl Pts',(3.84437524780499,-12.1336469966959,
6.37129004446571));
#185726=CARTESIAN_POINT('Ctrl Pts',(1.36071428571433,-12.1336469966959,
6.32168066946572));
#185727=CARTESIAN_POINT('Ctrl Pts',(-1.0133022969909,-12.1336469966959,
6.27426136356799));
#185728=CARTESIAN_POINT('Ctrl Pts',(-2.74388712110306,-10.508522108722,
6.22624848135568));
#185729=CARTESIAN_POINT('Ctrl Pts',(2.32591428571432,-0.263200650536821,
13.8174262689386));
#185730=CARTESIAN_POINT('Ctrl Pts',(2.32591428571433,-0.312737737217565,
13.7890341352953));
#185731=CARTESIAN_POINT('Ctrl Pts',(2.32591428571434,-0.362277026585109,
13.7606458443826));
#185732=CARTESIAN_POINT('Ctrl Pts',(2.32591428571434,-0.461360350763142,
13.7038775458784));
#185733=CARTESIAN_POINT('Ctrl Pts',(2.32591428571434,-0.510904385770729,
13.6754975378191));
#185734=CARTESIAN_POINT('Ctrl Pts',(2.32591428571434,-0.560450981668928,
13.647122001738));
#185735=CARTESIAN_POINT('Ctrl Pts',(2.32591428571434,-0.635741057557972,
13.6040030704329));
#185736=CARTESIAN_POINT('Ctrl Pts',(2.32591428571452,-0.711037042002808,
13.5608944539958));
#185737=CARTESIAN_POINT('Ctrl Pts',(2.32591428571431,-0.786339686702723,
13.5177974765442));
#185738=CARTESIAN_POINT('Ctrl Pts',(0.395514285714301,-0.786339686702721,
12.7681419873872));
#185739=CARTESIAN_POINT('Ctrl Pts',(0.395514285714301,-0.736608476556578,
12.7961927121756));
#185740=CARTESIAN_POINT('Ctrl Pts',(0.395514285714302,-0.68688499285322,
12.8242571389387));
#185741=CARTESIAN_POINT('Ctrl Pts',(0.395514285714302,-0.6371686446118,
12.8523341961437));
#185742=CARTESIAN_POINT('Ctrl Pts',(0.395514285714302,-0.58745229663625,
12.8804112531986));
#185743=CARTESIAN_POINT('Ctrl Pts',(0.395514285714024,-0.537743081404179,
12.9085009434732));
#185744=CARTESIAN_POINT('Ctrl Pts',(0.395514285714024,-0.488040466409084,
12.9366023037879));
#185745=CARTESIAN_POINT('Ctrl Pts',(0.395514285714024,-0.413079402383482,
12.9789845380016));
#185746=CARTESIAN_POINT('Ctrl Pts',(0.395514285714318,-0.338133333565083,
13.0213933027555));
#185747=CARTESIAN_POINT('Ctrl Pts',(0.395514285714315,-0.263200650536827,
13.0638256949929));
#185748=CARTESIAN_POINT('Ctrl Pts',(1.36071428571437,-11.5751282694896,
17.9054697319657));
#185749=CARTESIAN_POINT('Ctrl Pts',(-0.89160064472808,-11.5751282694896,
17.8558603569657));
#185750=CARTESIAN_POINT('Ctrl Pts',(-2.48422780541164,-9.98250110880602,
17.8062509819657));
#185751=CARTESIAN_POINT('Ctrl Pts',(-4.07685496609521,-8.38987394812247,
17.7566416069657));
#185752=CARTESIAN_POINT('Ctrl Pts',(-4.07685496609522,-6.13755901768002,
17.7070322319657));
#185753=CARTESIAN_POINT('Ctrl Pts',(-4.07685496609522,-3.88524408723757,
17.6574228569657));
#185754=CARTESIAN_POINT('Ctrl Pts',(-2.48422780541167,-2.29261692655401,
17.6078134819657));
#185755=CARTESIAN_POINT('Ctrl Pts',(-0.891600644728108,-0.699989765870437,
17.5582041069657));
#185756=CARTESIAN_POINT('Ctrl Pts',(1.36071428571434,-0.699989765870433,
17.5085947319657));
#185757=CARTESIAN_POINT('Ctrl Pts',(3.61302921615679,-0.699989765870427,
17.4589853569657));
#185758=CARTESIAN_POINT('Ctrl Pts',(5.20565637684035,-2.29261692655398,
17.4093759819657));
#185759=CARTESIAN_POINT('Ctrl Pts',(6.79828353752392,-3.88524408723754,
17.3597666069657));
#185760=CARTESIAN_POINT('Ctrl Pts',(6.79828353752392,-6.13755901767999,
17.3101572319657));
#185761=CARTESIAN_POINT('Ctrl Pts',(6.79828353752393,-8.38987394812244,
17.2605478569657));
#185762=CARTESIAN_POINT('Ctrl Pts',(5.20565637684037,-9.982501108806,17.2109384819657));
#185763=CARTESIAN_POINT('Ctrl Pts',(3.61302921615682,-11.5751282694896,
17.1613291069657));
#185764=CARTESIAN_POINT('Ctrl Pts',(1.36071428571437,-11.5751282694896,
17.1117197319657));
#185765=CARTESIAN_POINT('Ctrl Pts',(-0.891600644728083,-11.5751282694896,
17.0621103569657));
#185766=CARTESIAN_POINT('Ctrl Pts',(-2.48422780541165,-9.98250110880602,
17.0125009819657));
#185767=CARTESIAN_POINT('Ctrl Pts',(-4.07685496609521,-8.38987394812247,
16.9628916069657));
#185768=CARTESIAN_POINT('Ctrl Pts',(-4.07685496609522,-6.13755901768002,
16.9132822319657));
#185769=CARTESIAN_POINT('Ctrl Pts',(-4.07685496609522,-3.88524408723757,
16.8636728569657));
#185770=CARTESIAN_POINT('Ctrl Pts',(-2.48422780541167,-2.29261692655401,
16.8140634819657));
#185771=CARTESIAN_POINT('Ctrl Pts',(-0.891600644728111,-0.699989765870437,
16.7644541069657));
#185772=CARTESIAN_POINT('Ctrl Pts',(1.36071428571434,-0.699989765870433,
16.7148447319657));
#185773=CARTESIAN_POINT('Ctrl Pts',(3.61302921615678,-0.699989765870427,
16.6652353569657));
#185774=CARTESIAN_POINT('Ctrl Pts',(5.20565637684035,-2.29261692655398,
16.6156259819657));
#185775=CARTESIAN_POINT('Ctrl Pts',(6.79828353752391,-3.88524408723754,
16.5660166069657));
#185776=CARTESIAN_POINT('Ctrl Pts',(6.79828353752392,-6.13755901767999,
16.5164072319657));
#185777=CARTESIAN_POINT('Ctrl Pts',(6.79828353752393,-8.38987394812244,
16.4667978569657));
#185778=CARTESIAN_POINT('Ctrl Pts',(5.20565637684037,-9.982501108806,16.4171884819657));
#185779=CARTESIAN_POINT('Ctrl Pts',(3.61302921615681,-11.5751282694896,
16.3675791069657));
#185780=CARTESIAN_POINT('Ctrl Pts',(1.36071428571436,-11.5751282694896,
16.3179697319657));
#185781=CARTESIAN_POINT('Ctrl Pts',(-0.891600644728086,-11.5751282694896,
16.2683603569657));
#185782=CARTESIAN_POINT('Ctrl Pts',(-2.48422780541165,-9.98250110880602,
16.2187509819657));
#185783=CARTESIAN_POINT('Ctrl Pts',(-4.07685496609521,-8.38987394812247,
16.1691416069657));
#185784=CARTESIAN_POINT('Ctrl Pts',(-4.07685496609522,-6.13755901768002,
16.1195322319657));
#185785=CARTESIAN_POINT('Ctrl Pts',(-4.07685496609523,-3.88524408723757,
16.0699228569657));
#185786=CARTESIAN_POINT('Ctrl Pts',(-2.48422780541167,-2.29261692655401,
16.0203134819657));
#185787=CARTESIAN_POINT('Ctrl Pts',(-0.891600644728114,-0.699989765870437,
15.9707041069657));
#185788=CARTESIAN_POINT('Ctrl Pts',(1.36071428571433,-0.699989765870433,
15.9210947319657));
#185789=CARTESIAN_POINT('Ctrl Pts',(3.61302921615678,-0.699989765870427,
15.8714853569657));
#185790=CARTESIAN_POINT('Ctrl Pts',(5.20565637684035,-2.29261692655398,
15.8218759819657));
#185791=CARTESIAN_POINT('Ctrl Pts',(6.79828353752391,-3.88524408723754,
15.7722666069657));
#185792=CARTESIAN_POINT('Ctrl Pts',(6.79828353752392,-6.13755901767999,
15.7226572319657));
#185793=CARTESIAN_POINT('Ctrl Pts',(6.79828353752392,-8.38987394812244,
15.6730478569657));
#185794=CARTESIAN_POINT('Ctrl Pts',(5.20565637684037,-9.982501108806,15.6234384819657));
#185795=CARTESIAN_POINT('Ctrl Pts',(3.61302921615681,-11.5751282694896,
15.5738291069657));
#185796=CARTESIAN_POINT('Ctrl Pts',(1.36071428571436,-11.5751282694896,
15.5242197319657));
#185797=CARTESIAN_POINT('Ctrl Pts',(-0.891600644728088,-11.5751282694896,
15.4746103569657));
#185798=CARTESIAN_POINT('Ctrl Pts',(-2.48422780541165,-9.98250110880602,
15.4250009819657));
#185799=CARTESIAN_POINT('Ctrl Pts',(-4.07685496609522,-8.38987394812247,
15.3753916069657));
#185800=CARTESIAN_POINT('Ctrl Pts',(-4.07685496609522,-6.13755901768002,
15.3257822319657));
#185801=CARTESIAN_POINT('Ctrl Pts',(-4.07685496609523,-3.88524408723757,
15.2761728569657));
#185802=CARTESIAN_POINT('Ctrl Pts',(-2.48422780541167,-2.29261692655401,
15.2265634819657));
#185803=CARTESIAN_POINT('Ctrl Pts',(-0.891600644728116,-0.699989765870437,
15.1769541069657));
#185804=CARTESIAN_POINT('Ctrl Pts',(1.36071428571433,-0.699989765870433,
15.1273447319657));
#185805=CARTESIAN_POINT('Ctrl Pts',(3.61302921615678,-0.699989765870427,
15.0777353569657));
#185806=CARTESIAN_POINT('Ctrl Pts',(5.20565637684034,-2.29261692655398,
15.0281259819657));
#185807=CARTESIAN_POINT('Ctrl Pts',(6.79828353752391,-3.88524408723754,
14.9785166069657));
#185808=CARTESIAN_POINT('Ctrl Pts',(6.79828353752392,-6.13755901767999,
14.9289072319657));
#185809=CARTESIAN_POINT('Ctrl Pts',(6.79828353752392,-8.38987394812244,
14.8792978569657));
#185810=CARTESIAN_POINT('Ctrl Pts',(5.20565637684036,-9.982501108806,14.8296884819657));
#185811=CARTESIAN_POINT('Ctrl Pts',(3.61302921615681,-11.5751282694896,
14.7800791069657));
#185812=CARTESIAN_POINT('Ctrl Pts',(1.36071428571436,-11.5751282694896,
14.7304697319657));
#185813=CARTESIAN_POINT('Ctrl Pts',(-0.891600644728091,-11.5751282694896,
14.6808603569657));
#185814=CARTESIAN_POINT('Ctrl Pts',(-2.48422780541165,-9.98250110880602,
14.6312509819657));
#185815=CARTESIAN_POINT('Ctrl Pts',(-4.07685496609522,-8.38987394812247,
14.5816416069657));
#185816=CARTESIAN_POINT('Ctrl Pts',(-4.07685496609523,-6.13755901768002,
14.5320322319657));
#185817=CARTESIAN_POINT('Ctrl Pts',(-4.07685496609523,-3.88524408723757,
14.4824228569657));
#185818=CARTESIAN_POINT('Ctrl Pts',(-2.48422780541168,-2.29261692655401,
14.4328134819657));
#185819=CARTESIAN_POINT('Ctrl Pts',(-0.891600644728119,-0.699989765870437,
14.3832041069657));
#185820=CARTESIAN_POINT('Ctrl Pts',(1.36071428571433,-0.699989765870433,
14.3335947319657));
#185821=CARTESIAN_POINT('Ctrl Pts',(3.61302921615678,-0.699989765870427,
14.2839853569657));
#185822=CARTESIAN_POINT('Ctrl Pts',(5.20565637684034,-2.29261692655398,
14.2343759819657));
#185823=CARTESIAN_POINT('Ctrl Pts',(6.79828353752391,-3.88524408723754,
14.1847666069657));
#185824=CARTESIAN_POINT('Ctrl Pts',(6.79828353752391,-6.13755901767999,
14.1351572319657));
#185825=CARTESIAN_POINT('Ctrl Pts',(6.79828353752392,-8.38987394812244,
14.0855478569657));
#185826=CARTESIAN_POINT('Ctrl Pts',(5.20565637684036,-9.982501108806,14.0359384819657));
#185827=CARTESIAN_POINT('Ctrl Pts',(3.61302921615681,-11.5751282694896,
13.9863291069657));
#185828=CARTESIAN_POINT('Ctrl Pts',(1.36071428571436,-11.5751282694896,
13.9367197319657));
#185829=CARTESIAN_POINT('Ctrl Pts',(-0.891600644728094,-11.5751282694896,
13.8871103569657));
#185830=CARTESIAN_POINT('Ctrl Pts',(-2.48422780541166,-9.98250110880602,
13.8375009819657));
#185831=CARTESIAN_POINT('Ctrl Pts',(-4.07685496609522,-8.38987394812247,
13.7878916069657));
#185832=CARTESIAN_POINT('Ctrl Pts',(-4.07685496609523,-6.13755901768002,
13.7382822319657));
#185833=CARTESIAN_POINT('Ctrl Pts',(-4.07685496609524,-3.88524408723757,
13.6886728569657));
#185834=CARTESIAN_POINT('Ctrl Pts',(-2.48422780541168,-2.29261692655401,
13.6390634819657));
#185835=CARTESIAN_POINT('Ctrl Pts',(-0.891600644728122,-0.699989765870437,
13.5894541069657));
#185836=CARTESIAN_POINT('Ctrl Pts',(1.36071428571433,-0.699989765870433,
13.5398447319657));
#185837=CARTESIAN_POINT('Ctrl Pts',(3.61302921615677,-0.699989765870427,
13.4902353569657));
#185838=CARTESIAN_POINT('Ctrl Pts',(5.20565637684034,-2.29261692655398,
13.4406259819657));
#185839=CARTESIAN_POINT('Ctrl Pts',(6.7982835375239,-3.88524408723754,13.3910166069657));
#185840=CARTESIAN_POINT('Ctrl Pts',(6.79828353752391,-6.13755901767999,
13.3414072319657));
#185841=CARTESIAN_POINT('Ctrl Pts',(6.79828353752391,-8.38987394812244,
13.2917978569657));
#185842=CARTESIAN_POINT('Ctrl Pts',(5.20565637684036,-9.982501108806,13.2421884819657));
#185843=CARTESIAN_POINT('Ctrl Pts',(3.6130292161568,-11.5751282694896,13.1925791069657));
#185844=CARTESIAN_POINT('Ctrl Pts',(1.36071428571435,-11.5751282694896,
13.1429697319657));
#185845=CARTESIAN_POINT('Ctrl Pts',(-0.891600644728097,-11.5751282694896,
13.0933603569657));
#185846=CARTESIAN_POINT('Ctrl Pts',(-2.48422780541166,-9.98250110880602,
13.0437509819657));
#185847=CARTESIAN_POINT('Ctrl Pts',(-4.07685496609523,-8.38987394812247,
12.9941416069657));
#185848=CARTESIAN_POINT('Ctrl Pts',(-4.07685496609523,-6.13755901768002,
12.9445322319657));
#185849=CARTESIAN_POINT('Ctrl Pts',(-4.07685496609524,-3.88524408723757,
12.8949228569657));
#185850=CARTESIAN_POINT('Ctrl Pts',(-2.48422780541168,-2.29261692655401,
12.8453134819657));
#185851=CARTESIAN_POINT('Ctrl Pts',(-0.891600644728125,-0.699989765870437,
12.7957041069657));
#185852=CARTESIAN_POINT('Ctrl Pts',(1.36071428571432,-0.699989765870433,
12.7460947319657));
#185853=CARTESIAN_POINT('Ctrl Pts',(3.61302921615677,-0.699989765870427,
12.6964853569657));
#185854=CARTESIAN_POINT('Ctrl Pts',(5.20565637684033,-2.29261692655398,
12.6468759819657));
#185855=CARTESIAN_POINT('Ctrl Pts',(6.7982835375239,-3.88524408723754,12.5972666069657));
#185856=CARTESIAN_POINT('Ctrl Pts',(6.79828353752391,-6.13755901767999,
12.5476572319657));
#185857=CARTESIAN_POINT('Ctrl Pts',(6.79828353752391,-8.38987394812244,
12.4980478569657));
#185858=CARTESIAN_POINT('Ctrl Pts',(5.20565637684036,-9.982501108806,12.4484384819657));
#185859=CARTESIAN_POINT('Ctrl Pts',(3.6130292161568,-11.5751282694896,12.3988291069657));
#185860=CARTESIAN_POINT('Ctrl Pts',(1.36071428571435,-11.5751282694896,
12.3492197319657));
#185861=CARTESIAN_POINT('Ctrl Pts',(-0.8916006447281,-11.5751282694896,
12.2996103569657));
#185862=CARTESIAN_POINT('Ctrl Pts',(-2.48422780541166,-9.98250110880602,
12.2500009819657));
#185863=CARTESIAN_POINT('Ctrl Pts',(-4.07685496609523,-8.38987394812247,
12.2003916069657));
#185864=CARTESIAN_POINT('Ctrl Pts',(-4.07685496609523,-6.13755901768002,
12.1507822319657));
#185865=CARTESIAN_POINT('Ctrl Pts',(-4.07685496609524,-3.88524408723757,
12.1011728569657));
#185866=CARTESIAN_POINT('Ctrl Pts',(-2.48422780541168,-2.29261692655401,
12.0515634819657));
#185867=CARTESIAN_POINT('Ctrl Pts',(-0.891600644728128,-0.699989765870437,
12.0019541069657));
#185868=CARTESIAN_POINT('Ctrl Pts',(1.36071428571432,-0.699989765870433,
11.9523447319657));
#185869=CARTESIAN_POINT('Ctrl Pts',(3.61302921615677,-0.699989765870427,
11.9027353569657));
#185870=CARTESIAN_POINT('Ctrl Pts',(5.20565637684033,-2.29261692655398,
11.8531259819657));
#185871=CARTESIAN_POINT('Ctrl Pts',(6.7982835375239,-3.88524408723754,11.8035166069657));
#185872=CARTESIAN_POINT('Ctrl Pts',(6.79828353752391,-6.13755901767999,
11.7539072319657));
#185873=CARTESIAN_POINT('Ctrl Pts',(6.79828353752391,-8.38987394812244,
11.7042978569657));
#185874=CARTESIAN_POINT('Ctrl Pts',(5.20565637684035,-9.982501108806,11.6546884819657));
#185875=CARTESIAN_POINT('Ctrl Pts',(3.6130292161568,-11.5751282694896,11.6050791069657));
#185876=CARTESIAN_POINT('Ctrl Pts',(1.36071428571435,-11.5751282694896,
11.5554697319657));
#185877=CARTESIAN_POINT('Ctrl Pts',(-0.891600644728103,-11.5751282694896,
11.5058603569657));
#185878=CARTESIAN_POINT('Ctrl Pts',(-2.48422780541167,-9.98250110880602,
11.4562509819657));
#185879=CARTESIAN_POINT('Ctrl Pts',(-4.07685496609523,-8.38987394812247,
11.4066416069657));
#185880=CARTESIAN_POINT('Ctrl Pts',(-4.07685496609524,-6.13755901768002,
11.3570322319657));
#185881=CARTESIAN_POINT('Ctrl Pts',(-4.07685496609524,-3.88524408723757,
11.3074228569657));
#185882=CARTESIAN_POINT('Ctrl Pts',(-2.48422780541169,-2.29261692655401,
11.2578134819657));
#185883=CARTESIAN_POINT('Ctrl Pts',(-0.89160064472813,-0.699989765870437,
11.2082041069657));
#185884=CARTESIAN_POINT('Ctrl Pts',(1.36071428571432,-0.699989765870433,
11.1585947319657));
#185885=CARTESIAN_POINT('Ctrl Pts',(3.61302921615676,-0.699989765870427,
11.1089853569657));
#185886=CARTESIAN_POINT('Ctrl Pts',(5.20565637684033,-2.29261692655398,
11.0593759819657));
#185887=CARTESIAN_POINT('Ctrl Pts',(6.7982835375239,-3.88524408723754,11.0097666069657));
#185888=CARTESIAN_POINT('Ctrl Pts',(6.7982835375239,-6.13755901767999,10.9601572319657));
#185889=CARTESIAN_POINT('Ctrl Pts',(6.79828353752391,-8.38987394812244,
10.9105478569657));
#185890=CARTESIAN_POINT('Ctrl Pts',(5.20565637684035,-9.982501108806,10.8609384819657));
#185891=CARTESIAN_POINT('Ctrl Pts',(3.61302921615679,-11.5751282694896,
10.8113291069657));
#185892=CARTESIAN_POINT('Ctrl Pts',(1.36071428571434,-11.5751282694896,
10.7617197319657));
#185893=CARTESIAN_POINT('Ctrl Pts',(-0.891600644728105,-11.5751282694896,
10.7121103569657));
#185894=CARTESIAN_POINT('Ctrl Pts',(-2.48422780541167,-9.98250110880602,
10.6625009819657));
#185895=CARTESIAN_POINT('Ctrl Pts',(-4.07685496609523,-8.38987394812247,
10.6128916069657));
#185896=CARTESIAN_POINT('Ctrl Pts',(-4.07685496609524,-6.13755901768002,
10.5632822319657));
#185897=CARTESIAN_POINT('Ctrl Pts',(-4.07685496609525,-3.88524408723757,
10.5136728569657));
#185898=CARTESIAN_POINT('Ctrl Pts',(-2.48422780541169,-2.29261692655401,
10.4640634819657));
#185899=CARTESIAN_POINT('Ctrl Pts',(-0.891600644728133,-0.699989765870437,
10.4144541069657));
#185900=CARTESIAN_POINT('Ctrl Pts',(1.36071428571431,-0.699989765870433,
10.3648447319657));
#185901=CARTESIAN_POINT('Ctrl Pts',(3.61302921615676,-0.699989765870427,
10.3152353569657));
#185902=CARTESIAN_POINT('Ctrl Pts',(5.20565637684033,-2.29261692655398,
10.2656259819657));
#185903=CARTESIAN_POINT('Ctrl Pts',(6.79828353752389,-3.88524408723754,
10.2160166069657));
#185904=CARTESIAN_POINT('Ctrl Pts',(6.7982835375239,-6.13755901767999,10.1664072319657));
#185905=CARTESIAN_POINT('Ctrl Pts',(6.7982835375239,-8.38987394812244,10.1167978569657));
#185906=CARTESIAN_POINT('Ctrl Pts',(5.20565637684035,-9.982501108806,10.0671884819657));
#185907=CARTESIAN_POINT('Ctrl Pts',(3.61302921615679,-11.5751282694896,
10.0175791069657));
#185908=CARTESIAN_POINT('Ctrl Pts',(1.36071428571434,-11.5751282694896,
9.96796973196571));
#185909=CARTESIAN_POINT('Ctrl Pts',(-0.891600644728108,-11.5751282694896,
9.91836035696572));
#185910=CARTESIAN_POINT('Ctrl Pts',(-2.48422780541167,-9.98250110880602,
9.86875098196573));
#185911=CARTESIAN_POINT('Ctrl Pts',(-4.07685496609524,-8.38987394812247,
9.81914160696573));
#185912=CARTESIAN_POINT('Ctrl Pts',(-4.07685496609524,-6.13755901768002,
9.76953223196573));
#185913=CARTESIAN_POINT('Ctrl Pts',(-4.07685496609525,-3.88524408723757,
9.71992285696573));
#185914=CARTESIAN_POINT('Ctrl Pts',(-2.48422780541169,-2.29261692655401,
9.67031348196573));
#185915=CARTESIAN_POINT('Ctrl Pts',(-0.891600644728135,-0.699989765870437,
9.62070410696572));
#185916=CARTESIAN_POINT('Ctrl Pts',(1.36071428571431,-0.699989765870433,
9.57109473196572));
#185917=CARTESIAN_POINT('Ctrl Pts',(3.61302921615676,-0.699989765870427,
9.52148535696571));
#185918=CARTESIAN_POINT('Ctrl Pts',(5.20565637684032,-2.29261692655398,
9.4718759819657));
#185919=CARTESIAN_POINT('Ctrl Pts',(6.79828353752389,-3.88524408723754,
9.4222666069657));
#185920=CARTESIAN_POINT('Ctrl Pts',(6.7982835375239,-6.13755901767999,9.3726572319657));
#185921=CARTESIAN_POINT('Ctrl Pts',(6.7982835375239,-8.38987394812244,9.3230478569657));
#185922=CARTESIAN_POINT('Ctrl Pts',(5.20565637684034,-9.982501108806,9.2734384819657));
#185923=CARTESIAN_POINT('Ctrl Pts',(3.61302921615679,-11.5751282694896,
9.22382910696571));
#185924=CARTESIAN_POINT('Ctrl Pts',(1.36071428571434,-11.5751282694896,
9.17421973196572));
#185925=CARTESIAN_POINT('Ctrl Pts',(-0.891600644728111,-11.5751282694896,
9.12461035696572));
#185926=CARTESIAN_POINT('Ctrl Pts',(-2.48422780541167,-9.98250110880602,
9.07500098196573));
#185927=CARTESIAN_POINT('Ctrl Pts',(-4.07685496609524,-8.38987394812247,
9.02539160696573));
#185928=CARTESIAN_POINT('Ctrl Pts',(-4.07685496609525,-6.13755901768002,
8.97578223196573));
#185929=CARTESIAN_POINT('Ctrl Pts',(-4.07685496609525,-3.88524408723757,
8.92617285696573));
#185930=CARTESIAN_POINT('Ctrl Pts',(-2.4842278054117,-2.29261692655401,
8.87656348196573));
#185931=CARTESIAN_POINT('Ctrl Pts',(-0.891600644728138,-0.699989765870437,
8.82695410696572));
#185932=CARTESIAN_POINT('Ctrl Pts',(1.36071428571431,-0.699989765870433,
8.77734473196571));
#185933=CARTESIAN_POINT('Ctrl Pts',(3.61302921615676,-0.699989765870427,
8.7277353569657));
#185934=CARTESIAN_POINT('Ctrl Pts',(5.20565637684032,-2.29261692655398,
8.6781259819657));
#185935=CARTESIAN_POINT('Ctrl Pts',(6.79828353752389,-3.88524408723754,
8.62851660696569));
#185936=CARTESIAN_POINT('Ctrl Pts',(6.79828353752389,-6.13755901767999,
8.57890723196569));
#185937=CARTESIAN_POINT('Ctrl Pts',(6.7982835375239,-8.38987394812244,8.5292978569657));
#185938=CARTESIAN_POINT('Ctrl Pts',(5.20565637684034,-9.982501108806,8.4796884819657));
#185939=CARTESIAN_POINT('Ctrl Pts',(3.61302921615679,-11.5751282694896,
8.43007910696571));
#185940=CARTESIAN_POINT('Ctrl Pts',(1.36071428571434,-11.5751282694896,
8.38046973196571));
#185941=CARTESIAN_POINT('Ctrl Pts',(-0.891600644728114,-11.5751282694896,
8.33086035696572));
#185942=CARTESIAN_POINT('Ctrl Pts',(-2.48422780541168,-9.98250110880602,
8.28125098196573));
#185943=CARTESIAN_POINT('Ctrl Pts',(-4.07685496609524,-8.38987394812247,
8.23164160696573));
#185944=CARTESIAN_POINT('Ctrl Pts',(-4.07685496609525,-6.13755901768002,
8.18203223196574));
#185945=CARTESIAN_POINT('Ctrl Pts',(-4.07685496609526,-3.88524408723757,
8.13242285696574));
#185946=CARTESIAN_POINT('Ctrl Pts',(-2.4842278054117,-2.29261692655401,
8.08281348196573));
#185947=CARTESIAN_POINT('Ctrl Pts',(-0.891600644728141,-0.699989765870437,
8.03320410696572));
#185948=CARTESIAN_POINT('Ctrl Pts',(1.36071428571431,-0.699989765870433,
7.98359473196571));
#185949=CARTESIAN_POINT('Ctrl Pts',(3.61302921615675,-0.699989765870427,
7.93398535696571));
#185950=CARTESIAN_POINT('Ctrl Pts',(5.20565637684032,-2.29261692655398,
7.8843759819657));
#185951=CARTESIAN_POINT('Ctrl Pts',(6.79828353752388,-3.88524408723754,
7.8347666069657));
#185952=CARTESIAN_POINT('Ctrl Pts',(6.79828353752389,-6.13755901767999,
7.78515723196569));
#185953=CARTESIAN_POINT('Ctrl Pts',(6.7982835375239,-8.38987394812244,7.7355478569657));
#185954=CARTESIAN_POINT('Ctrl Pts',(5.20565637684034,-9.982501108806,7.6859384819657));
#185955=CARTESIAN_POINT('Ctrl Pts',(3.61302921615678,-11.5751282694896,
7.63632910696571));
#185956=CARTESIAN_POINT('Ctrl Pts',(1.36071428571433,-11.5751282694896,
7.58671973196572));
#185957=CARTESIAN_POINT('Ctrl Pts',(-0.891600644728116,-11.5751282694896,
7.53711035696572));
#185958=CARTESIAN_POINT('Ctrl Pts',(-2.48422780541168,-9.98250110880602,
7.48750098196573));
#185959=CARTESIAN_POINT('Ctrl Pts',(-4.07685496609524,-8.38987394812247,
7.43789160696574));
#185960=CARTESIAN_POINT('Ctrl Pts',(-4.07685496609525,-6.13755901768002,
7.38828223196573));
#185961=CARTESIAN_POINT('Ctrl Pts',(-4.07685496609526,-3.88524408723757,
7.33867285696573));
#185962=CARTESIAN_POINT('Ctrl Pts',(-2.4842278054117,-2.29261692655401,
7.28906348196573));
#185963=CARTESIAN_POINT('Ctrl Pts',(-0.891600644728144,-0.699989765870437,
7.23945410696572));
#185964=CARTESIAN_POINT('Ctrl Pts',(1.3607142857143,-0.699989765870433,
7.18984473196571));
#185965=CARTESIAN_POINT('Ctrl Pts',(3.61302921615675,-0.699989765870427,
7.14023535696571));
#185966=CARTESIAN_POINT('Ctrl Pts',(5.20565637684031,-2.29261692655398,
7.0906259819657));
#185967=CARTESIAN_POINT('Ctrl Pts',(6.79828353752388,-3.88524408723754,
7.0410166069657));
#185968=CARTESIAN_POINT('Ctrl Pts',(6.79828353752389,-6.13755901767999,
6.9914072319657));
#185969=CARTESIAN_POINT('Ctrl Pts',(6.79828353752389,-8.38987394812244,
6.94179785696569));
#185970=CARTESIAN_POINT('Ctrl Pts',(5.20565637684034,-9.982501108806,6.8921884819657));
#185971=CARTESIAN_POINT('Ctrl Pts',(3.61302921615678,-11.5751282694896,
6.84257910696571));
#185972=CARTESIAN_POINT('Ctrl Pts',(1.36071428571433,-11.5751282694896,
6.79296973196571));
#185973=CARTESIAN_POINT('Ctrl Pts',(-0.891600644728119,-11.5751282694896,
6.74336035696572));
#185974=CARTESIAN_POINT('Ctrl Pts',(-2.48422780541168,-9.98250110880602,
6.69375098196573));
#185975=CARTESIAN_POINT('Ctrl Pts',(-4.07685496609525,-8.38987394812247,
6.64414160696573));
#185976=CARTESIAN_POINT('Ctrl Pts',(-4.07685496609525,-6.13755901768002,
6.59453223196573));
#185977=CARTESIAN_POINT('Ctrl Pts',(-4.07685496609526,-3.88524408723757,
6.54492285696573));
#185978=CARTESIAN_POINT('Ctrl Pts',(-2.4842278054117,-2.29261692655401,
6.49531348196573));
#185979=CARTESIAN_POINT('Ctrl Pts',(-0.891600644728147,-0.699989765870437,
6.44570410696573));
#185980=CARTESIAN_POINT('Ctrl Pts',(1.3607142857143,-0.699989765870433,
6.39609473196571));
#185981=CARTESIAN_POINT('Ctrl Pts',(3.61302921615675,-0.699989765870427,
6.34648535696571));
#185982=CARTESIAN_POINT('Ctrl Pts',(5.20565637684031,-2.29261692655398,
6.2968759819657));
#185983=CARTESIAN_POINT('Ctrl Pts',(6.79828353752388,-3.88524408723754,
6.2472666069657));
#185984=CARTESIAN_POINT('Ctrl Pts',(6.79828353752389,-6.13755901767999,
6.1976572319657));
#185985=CARTESIAN_POINT('Ctrl Pts',(6.79828353752389,-8.38987394812244,
6.1480478569657));
#185986=CARTESIAN_POINT('Ctrl Pts',(5.20565637684033,-9.982501108806,6.0984384819657));
#185987=CARTESIAN_POINT('Ctrl Pts',(3.61302921615678,-11.5751282694896,
6.04882910696571));
#185988=CARTESIAN_POINT('Ctrl Pts',(1.36071428571433,-11.5751282694896,
5.99921973196571));
#185989=CARTESIAN_POINT('Ctrl Pts',(-0.792169330833731,-11.5751282694896,
5.95180042606799));
#185990=CARTESIAN_POINT('Ctrl Pts',(-2.36155504701614,-10.1013791930713,
5.90378754385568));
#185991=CARTESIAN_POINT('Ctrl Pts',(1.36071428571437,-12.1336469966959,
18.2279306694657));
#185992=CARTESIAN_POINT('Ctrl Pts',(-1.12294667637628,-12.1336469966959,
18.1783212944657));
#185993=CARTESIAN_POINT('Ctrl Pts',(-2.87916018483889,-10.3774334882333,
18.1287119194657));
#185994=CARTESIAN_POINT('Ctrl Pts',(-4.6353736933015,-8.62121997977068,
18.0791025444657));
#185995=CARTESIAN_POINT('Ctrl Pts',(-4.63537369330151,-6.13755901768002,
18.0294931694657));
#185996=CARTESIAN_POINT('Ctrl Pts',(-4.63537369330151,-3.65389805558936,
17.9798837944657));
#185997=CARTESIAN_POINT('Ctrl Pts',(-2.87916018483891,-1.89768454712676,
17.9302744194657));
#185998=CARTESIAN_POINT('Ctrl Pts',(-1.12294667637631,-0.141471038664144,
17.8806650444657));
#185999=CARTESIAN_POINT('Ctrl Pts',(1.36071428571434,-0.141471038664139,
17.8310556694657));
#186000=CARTESIAN_POINT('Ctrl Pts',(3.84437524780499,-0.141471038664133,
17.7814462944657));
#186001=CARTESIAN_POINT('Ctrl Pts',(5.6005887562676,-1.89768454712673,17.7318369194657));
#186002=CARTESIAN_POINT('Ctrl Pts',(7.35680226473021,-3.65389805558933,
17.6822275444657));
#186003=CARTESIAN_POINT('Ctrl Pts',(7.35680226473022,-6.13755901767999,
17.6326181694657));
#186004=CARTESIAN_POINT('Ctrl Pts',(7.35680226473023,-8.62121997977064,
17.5830087944657));
#186005=CARTESIAN_POINT('Ctrl Pts',(5.60058875626762,-10.3774334882333,
17.5333994194657));
#186006=CARTESIAN_POINT('Ctrl Pts',(3.84437524780503,-12.1336469966959,
17.4837900444657));
#186007=CARTESIAN_POINT('Ctrl Pts',(1.36071428571437,-12.1336469966959,
17.4341806694657));
#186008=CARTESIAN_POINT('Ctrl Pts',(-1.12294667637629,-12.1336469966959,
17.3845712944657));
#186009=CARTESIAN_POINT('Ctrl Pts',(-2.87916018483889,-10.3774334882333,
17.3349619194657));
#186010=CARTESIAN_POINT('Ctrl Pts',(-4.6353736933015,-8.62121997977068,
17.2853525444657));
#186011=CARTESIAN_POINT('Ctrl Pts',(-4.63537369330151,-6.13755901768002,
17.2357431694657));
#186012=CARTESIAN_POINT('Ctrl Pts',(-4.63537369330152,-3.65389805558936,
17.1861337944657));
#186013=CARTESIAN_POINT('Ctrl Pts',(-2.87916018483892,-1.89768454712676,
17.1365244194657));
#186014=CARTESIAN_POINT('Ctrl Pts',(-1.12294667637632,-0.141471038664144,
17.0869150444657));
#186015=CARTESIAN_POINT('Ctrl Pts',(1.36071428571434,-0.141471038664139,
17.0373056694657));
#186016=CARTESIAN_POINT('Ctrl Pts',(3.84437524780499,-0.141471038664133,
16.9876962944657));
#186017=CARTESIAN_POINT('Ctrl Pts',(5.6005887562676,-1.89768454712673,16.9380869194657));
#186018=CARTESIAN_POINT('Ctrl Pts',(7.35680226473021,-3.65389805558933,
16.8884775444657));
#186019=CARTESIAN_POINT('Ctrl Pts',(7.35680226473022,-6.13755901767999,
16.8388681694657));
#186020=CARTESIAN_POINT('Ctrl Pts',(7.35680226473022,-8.62121997977064,
16.7892587944657));
#186021=CARTESIAN_POINT('Ctrl Pts',(5.60058875626762,-10.3774334882333,
16.7396494194657));
#186022=CARTESIAN_POINT('Ctrl Pts',(3.84437524780502,-12.1336469966959,
16.6900400444657));
#186023=CARTESIAN_POINT('Ctrl Pts',(1.36071428571437,-12.1336469966959,
16.6404306694657));
#186024=CARTESIAN_POINT('Ctrl Pts',(-1.12294667637629,-12.1336469966959,
16.5908212944657));
#186025=CARTESIAN_POINT('Ctrl Pts',(-2.8791601848389,-10.3774334882333,
16.5412119194657));
#186026=CARTESIAN_POINT('Ctrl Pts',(-4.6353736933015,-8.62121997977068,
16.4916025444657));
#186027=CARTESIAN_POINT('Ctrl Pts',(-4.63537369330151,-6.13755901768002,
16.4419931694657));
#186028=CARTESIAN_POINT('Ctrl Pts',(-4.63537369330152,-3.65389805558936,
16.3923837944657));
#186029=CARTESIAN_POINT('Ctrl Pts',(-2.87916018483892,-1.89768454712676,
16.3427744194657));
#186030=CARTESIAN_POINT('Ctrl Pts',(-1.12294667637632,-0.141471038664144,
16.2931650444657));
#186031=CARTESIAN_POINT('Ctrl Pts',(1.36071428571433,-0.141471038664139,
16.2435556694657));
#186032=CARTESIAN_POINT('Ctrl Pts',(3.84437524780499,-0.141471038664133,
16.1939462944657));
#186033=CARTESIAN_POINT('Ctrl Pts',(5.6005887562676,-1.89768454712673,16.1443369194657));
#186034=CARTESIAN_POINT('Ctrl Pts',(7.35680226473021,-3.65389805558933,
16.0947275444657));
#186035=CARTESIAN_POINT('Ctrl Pts',(7.35680226473021,-6.13755901767999,
16.0451181694657));
#186036=CARTESIAN_POINT('Ctrl Pts',(7.35680226473022,-8.62121997977064,
15.9955087944657));
#186037=CARTESIAN_POINT('Ctrl Pts',(5.60058875626762,-10.3774334882333,
15.9458994194657));
#186038=CARTESIAN_POINT('Ctrl Pts',(3.84437524780502,-12.1336469966959,
15.8962900444657));
#186039=CARTESIAN_POINT('Ctrl Pts',(1.36071428571436,-12.1336469966959,
15.8466806694657));
#186040=CARTESIAN_POINT('Ctrl Pts',(-1.12294667637629,-12.1336469966959,
15.7970712944657));
#186041=CARTESIAN_POINT('Ctrl Pts',(-2.8791601848389,-10.3774334882333,
15.7474619194657));
#186042=CARTESIAN_POINT('Ctrl Pts',(-4.63537369330151,-8.62121997977068,
15.6978525444657));
#186043=CARTESIAN_POINT('Ctrl Pts',(-4.63537369330152,-6.13755901768002,
15.6482431694657));
#186044=CARTESIAN_POINT('Ctrl Pts',(-4.63537369330152,-3.65389805558936,
15.5986337944657));
#186045=CARTESIAN_POINT('Ctrl Pts',(-2.87916018483892,-1.89768454712676,
15.5490244194657));
#186046=CARTESIAN_POINT('Ctrl Pts',(-1.12294667637632,-0.141471038664144,
15.4994150444657));
#186047=CARTESIAN_POINT('Ctrl Pts',(1.36071428571433,-0.141471038664139,
15.4498056694657));
#186048=CARTESIAN_POINT('Ctrl Pts',(3.84437524780498,-0.141471038664133,
15.4001962944657));
#186049=CARTESIAN_POINT('Ctrl Pts',(5.60058875626759,-1.89768454712673,
15.3505869194657));
#186050=CARTESIAN_POINT('Ctrl Pts',(7.3568022647302,-3.65389805558933,15.3009775444657));
#186051=CARTESIAN_POINT('Ctrl Pts',(7.35680226473021,-6.13755901767999,
15.2513681694657));
#186052=CARTESIAN_POINT('Ctrl Pts',(7.35680226473022,-8.62121997977064,
15.2017587944657));
#186053=CARTESIAN_POINT('Ctrl Pts',(5.60058875626762,-10.3774334882333,
15.1521494194657));
#186054=CARTESIAN_POINT('Ctrl Pts',(3.84437524780502,-12.1336469966959,
15.1025400444657));
#186055=CARTESIAN_POINT('Ctrl Pts',(1.36071428571436,-12.1336469966959,
15.0529306694657));
#186056=CARTESIAN_POINT('Ctrl Pts',(-1.12294667637629,-12.1336469966959,
15.0033212944657));
#186057=CARTESIAN_POINT('Ctrl Pts',(-2.8791601848389,-10.3774334882333,
14.9537119194657));
#186058=CARTESIAN_POINT('Ctrl Pts',(-4.63537369330151,-8.62121997977068,
14.9041025444657));
#186059=CARTESIAN_POINT('Ctrl Pts',(-4.63537369330152,-6.13755901768002,
14.8544931694657));
#186060=CARTESIAN_POINT('Ctrl Pts',(-4.63537369330153,-3.65389805558936,
14.8048837944657));
#186061=CARTESIAN_POINT('Ctrl Pts',(-2.87916018483893,-1.89768454712676,
14.7552744194657));
#186062=CARTESIAN_POINT('Ctrl Pts',(-1.12294667637633,-0.141471038664144,
14.7056650444657));
#186063=CARTESIAN_POINT('Ctrl Pts',(1.36071428571433,-0.141471038664139,
14.6560556694657));
#186064=CARTESIAN_POINT('Ctrl Pts',(3.84437524780498,-0.141471038664133,
14.6064462944657));
#186065=CARTESIAN_POINT('Ctrl Pts',(5.60058875626759,-1.89768454712673,
14.5568369194657));
#186066=CARTESIAN_POINT('Ctrl Pts',(7.3568022647302,-3.65389805558933,14.5072275444657));
#186067=CARTESIAN_POINT('Ctrl Pts',(7.35680226473021,-6.13755901767999,
14.4576181694657));
#186068=CARTESIAN_POINT('Ctrl Pts',(7.35680226473021,-8.62121997977064,
14.4080087944657));
#186069=CARTESIAN_POINT('Ctrl Pts',(5.60058875626761,-10.3774334882333,
14.3583994194657));
#186070=CARTESIAN_POINT('Ctrl Pts',(3.84437524780501,-12.1336469966959,
14.3087900444657));
#186071=CARTESIAN_POINT('Ctrl Pts',(1.36071428571436,-12.1336469966959,
14.2591806694657));
#186072=CARTESIAN_POINT('Ctrl Pts',(-1.1229466763763,-12.1336469966959,
14.2095712944657));
#186073=CARTESIAN_POINT('Ctrl Pts',(-2.8791601848389,-10.3774334882333,
14.1599619194657));
#186074=CARTESIAN_POINT('Ctrl Pts',(-4.63537369330151,-8.62121997977068,
14.1103525444657));
#186075=CARTESIAN_POINT('Ctrl Pts',(-4.63537369330152,-6.13755901768002,
14.0607431694657));
#186076=CARTESIAN_POINT('Ctrl Pts',(-4.63537369330153,-3.65389805558936,
14.0111337944657));
#186077=CARTESIAN_POINT('Ctrl Pts',(-2.87916018483893,-1.89768454712676,
13.9615244194657));
#186078=CARTESIAN_POINT('Ctrl Pts',(-1.12294667637633,-0.141471038664144,
13.9119150444657));
#186079=CARTESIAN_POINT('Ctrl Pts',(1.36071428571432,-0.141471038664139,
13.8623056694657));
#186080=CARTESIAN_POINT('Ctrl Pts',(3.84437524780498,-0.141471038664133,
13.8126962944657));
#186081=CARTESIAN_POINT('Ctrl Pts',(5.60058875626759,-1.89768454712673,
13.7630869194657));
#186082=CARTESIAN_POINT('Ctrl Pts',(7.3568022647302,-3.65389805558933,13.7134775444657));
#186083=CARTESIAN_POINT('Ctrl Pts',(7.35680226473021,-6.13755901767999,
13.6638681694657));
#186084=CARTESIAN_POINT('Ctrl Pts',(7.35680226473021,-8.62121997977064,
13.6142587944657));
#186085=CARTESIAN_POINT('Ctrl Pts',(5.60058875626761,-10.3774334882333,
13.5646494194657));
#186086=CARTESIAN_POINT('Ctrl Pts',(3.84437524780501,-12.1336469966959,
13.5150400444657));
#186087=CARTESIAN_POINT('Ctrl Pts',(1.36071428571436,-12.1336469966959,
13.4654306694657));
#186088=CARTESIAN_POINT('Ctrl Pts',(-1.1229466763763,-12.1336469966959,
13.4158212944657));
#186089=CARTESIAN_POINT('Ctrl Pts',(-2.87916018483891,-10.3774334882333,
13.3662119194657));
#186090=CARTESIAN_POINT('Ctrl Pts',(-4.63537369330152,-8.62121997977068,
13.3166025444657));
#186091=CARTESIAN_POINT('Ctrl Pts',(-4.63537369330153,-6.13755901768002,
13.2669931694657));
#186092=CARTESIAN_POINT('Ctrl Pts',(-4.63537369330153,-3.65389805558936,
13.2173837944657));
#186093=CARTESIAN_POINT('Ctrl Pts',(-2.87916018483893,-1.89768454712676,
13.1677744194657));
#186094=CARTESIAN_POINT('Ctrl Pts',(-1.12294667637633,-0.141471038664144,
13.1181650444657));
#186095=CARTESIAN_POINT('Ctrl Pts',(1.36071428571432,-0.141471038664139,
13.0685556694657));
#186096=CARTESIAN_POINT('Ctrl Pts',(3.84437524780497,-0.141471038664133,
13.0189462944657));
#186097=CARTESIAN_POINT('Ctrl Pts',(5.60058875626759,-1.89768454712673,
12.9693369194657));
#186098=CARTESIAN_POINT('Ctrl Pts',(7.3568022647302,-3.65389805558933,12.9197275444657));
#186099=CARTESIAN_POINT('Ctrl Pts',(7.3568022647302,-6.13755901767999,12.8701181694657));
#186100=CARTESIAN_POINT('Ctrl Pts',(7.35680226473021,-8.62121997977064,
12.8205087944657));
#186101=CARTESIAN_POINT('Ctrl Pts',(5.60058875626761,-10.3774334882333,
12.7708994194657));
#186102=CARTESIAN_POINT('Ctrl Pts',(3.84437524780501,-12.1336469966959,
12.7212900444657));
#186103=CARTESIAN_POINT('Ctrl Pts',(1.36071428571435,-12.1336469966959,
12.6716806694657));
#186104=CARTESIAN_POINT('Ctrl Pts',(-1.1229466763763,-12.1336469966959,
12.6220712944657));
#186105=CARTESIAN_POINT('Ctrl Pts',(-2.87916018483891,-10.3774334882333,
12.5724619194657));
#186106=CARTESIAN_POINT('Ctrl Pts',(-4.63537369330152,-8.62121997977068,
12.5228525444657));
#186107=CARTESIAN_POINT('Ctrl Pts',(-4.63537369330153,-6.13755901768002,
12.4732431694657));
#186108=CARTESIAN_POINT('Ctrl Pts',(-4.63537369330153,-3.65389805558936,
12.4236337944657));
#186109=CARTESIAN_POINT('Ctrl Pts',(-2.87916018483893,-1.89768454712676,
12.3740244194657));
#186110=CARTESIAN_POINT('Ctrl Pts',(-1.12294667637633,-0.141471038664144,
12.3244150444657));
#186111=CARTESIAN_POINT('Ctrl Pts',(1.36071428571432,-0.141471038664139,
12.2748056694657));
#186112=CARTESIAN_POINT('Ctrl Pts',(3.84437524780497,-0.141471038664133,
12.2251962944657));
#186113=CARTESIAN_POINT('Ctrl Pts',(5.60058875626758,-1.89768454712673,
12.1755869194657));
#186114=CARTESIAN_POINT('Ctrl Pts',(7.35680226473019,-3.65389805558933,
12.1259775444657));
#186115=CARTESIAN_POINT('Ctrl Pts',(7.3568022647302,-6.13755901767999,12.0763681694657));
#186116=CARTESIAN_POINT('Ctrl Pts',(7.35680226473021,-8.62121997977064,
12.0267587944657));
#186117=CARTESIAN_POINT('Ctrl Pts',(5.60058875626761,-10.3774334882333,
11.9771494194657));
#186118=CARTESIAN_POINT('Ctrl Pts',(3.844375247805,-12.1336469966959,11.9275400444657));
#186119=CARTESIAN_POINT('Ctrl Pts',(1.36071428571435,-12.1336469966959,
11.8779306694657));
#186120=CARTESIAN_POINT('Ctrl Pts',(-1.12294667637631,-12.1336469966959,
11.8283212944657));
#186121=CARTESIAN_POINT('Ctrl Pts',(-2.87916018483891,-10.3774334882333,
11.7787119194657));
#186122=CARTESIAN_POINT('Ctrl Pts',(-4.63537369330152,-8.62121997977068,
11.7291025444657));
#186123=CARTESIAN_POINT('Ctrl Pts',(-4.63537369330153,-6.13755901768002,
11.6794931694657));
#186124=CARTESIAN_POINT('Ctrl Pts',(-4.63537369330154,-3.65389805558936,
11.6298837944657));
#186125=CARTESIAN_POINT('Ctrl Pts',(-2.87916018483894,-1.89768454712676,
11.5802744194657));
#186126=CARTESIAN_POINT('Ctrl Pts',(-1.12294667637634,-0.141471038664144,
11.5306650444657));
#186127=CARTESIAN_POINT('Ctrl Pts',(1.36071428571432,-0.141471038664139,
11.4810556694657));
#186128=CARTESIAN_POINT('Ctrl Pts',(3.84437524780497,-0.141471038664133,
11.4314462944657));
#186129=CARTESIAN_POINT('Ctrl Pts',(5.60058875626758,-1.89768454712673,
11.3818369194657));
#186130=CARTESIAN_POINT('Ctrl Pts',(7.35680226473019,-3.65389805558933,
11.3322275444657));
#186131=CARTESIAN_POINT('Ctrl Pts',(7.3568022647302,-6.13755901767999,11.2826181694657));
#186132=CARTESIAN_POINT('Ctrl Pts',(7.3568022647302,-8.62121997977064,11.2330087944657));
#186133=CARTESIAN_POINT('Ctrl Pts',(5.6005887562676,-10.3774334882333,11.1833994194657));
#186134=CARTESIAN_POINT('Ctrl Pts',(3.844375247805,-12.1336469966959,11.1337900444657));
#186135=CARTESIAN_POINT('Ctrl Pts',(1.36071428571435,-12.1336469966959,
11.0841806694657));
#186136=CARTESIAN_POINT('Ctrl Pts',(-1.12294667637631,-12.1336469966959,
11.0345712944657));
#186137=CARTESIAN_POINT('Ctrl Pts',(-2.87916018483892,-10.3774334882333,
10.9849619194657));
#186138=CARTESIAN_POINT('Ctrl Pts',(-4.63537369330153,-8.62121997977068,
10.9353525444657));
#186139=CARTESIAN_POINT('Ctrl Pts',(-4.63537369330153,-6.13755901768002,
10.8857431694657));
#186140=CARTESIAN_POINT('Ctrl Pts',(-4.63537369330154,-3.65389805558936,
10.8361337944657));
#186141=CARTESIAN_POINT('Ctrl Pts',(-2.87916018483894,-1.89768454712676,
10.7865244194657));
#186142=CARTESIAN_POINT('Ctrl Pts',(-1.12294667637634,-0.141471038664144,
10.7369150444657));
#186143=CARTESIAN_POINT('Ctrl Pts',(1.36071428571431,-0.141471038664139,
10.6873056694657));
#186144=CARTESIAN_POINT('Ctrl Pts',(3.84437524780497,-0.141471038664133,
10.6376962944657));
#186145=CARTESIAN_POINT('Ctrl Pts',(5.60058875626758,-1.89768454712673,
10.5880869194657));
#186146=CARTESIAN_POINT('Ctrl Pts',(7.35680226473019,-3.65389805558933,
10.5384775444657));
#186147=CARTESIAN_POINT('Ctrl Pts',(7.35680226473019,-6.13755901767999,
10.4888681694657));
#186148=CARTESIAN_POINT('Ctrl Pts',(7.3568022647302,-8.62121997977064,10.4392587944657));
#186149=CARTESIAN_POINT('Ctrl Pts',(5.6005887562676,-10.3774334882333,10.3896494194657));
#186150=CARTESIAN_POINT('Ctrl Pts',(3.844375247805,-12.1336469966959,10.3400400444657));
#186151=CARTESIAN_POINT('Ctrl Pts',(1.36071428571435,-12.1336469966959,
10.2904306694657));
#186152=CARTESIAN_POINT('Ctrl Pts',(-1.12294667637631,-12.1336469966959,
10.2408212944657));
#186153=CARTESIAN_POINT('Ctrl Pts',(-2.87916018483892,-10.3774334882333,
10.1912119194657));
#186154=CARTESIAN_POINT('Ctrl Pts',(-4.63537369330153,-8.62121997977068,
10.1416025444657));
#186155=CARTESIAN_POINT('Ctrl Pts',(-4.63537369330154,-6.13755901768002,
10.0919931694657));
#186156=CARTESIAN_POINT('Ctrl Pts',(-4.63537369330154,-3.65389805558936,
10.0423837944657));
#186157=CARTESIAN_POINT('Ctrl Pts',(-2.87916018483894,-1.89768454712676,
9.99277441946573));
#186158=CARTESIAN_POINT('Ctrl Pts',(-1.12294667637634,-0.141471038664144,
9.94316504446573));
#186159=CARTESIAN_POINT('Ctrl Pts',(1.36071428571431,-0.141471038664139,
9.89355566946572));
#186160=CARTESIAN_POINT('Ctrl Pts',(3.84437524780496,-0.141471038664133,
9.84394629446571));
#186161=CARTESIAN_POINT('Ctrl Pts',(5.60058875626757,-1.89768454712673,
9.7943369194657));
#186162=CARTESIAN_POINT('Ctrl Pts',(7.35680226473018,-3.65389805558933,
9.74472754446569));
#186163=CARTESIAN_POINT('Ctrl Pts',(7.35680226473019,-6.13755901767999,
9.69511816946569));
#186164=CARTESIAN_POINT('Ctrl Pts',(7.3568022647302,-8.62121997977064,9.6455087944657));
#186165=CARTESIAN_POINT('Ctrl Pts',(5.6005887562676,-10.3774334882333,9.5958994194657));
#186166=CARTESIAN_POINT('Ctrl Pts',(3.844375247805,-12.1336469966959,9.54629004446571));
#186167=CARTESIAN_POINT('Ctrl Pts',(1.36071428571434,-12.1336469966959,
9.49668066946572));
#186168=CARTESIAN_POINT('Ctrl Pts',(-1.12294667637631,-12.1336469966959,
9.44707129446572));
#186169=CARTESIAN_POINT('Ctrl Pts',(-2.87916018483892,-10.3774334882333,
9.39746191946573));
#186170=CARTESIAN_POINT('Ctrl Pts',(-4.63537369330153,-8.62121997977068,
9.34785254446574));
#186171=CARTESIAN_POINT('Ctrl Pts',(-4.63537369330154,-6.13755901768002,
9.29824316946574));
#186172=CARTESIAN_POINT('Ctrl Pts',(-4.63537369330155,-3.65389805558936,
9.24863379446574));
#186173=CARTESIAN_POINT('Ctrl Pts',(-2.87916018483894,-1.89768454712676,
9.19902441946573));
#186174=CARTESIAN_POINT('Ctrl Pts',(-1.12294667637634,-0.141471038664144,
9.14941504446572));
#186175=CARTESIAN_POINT('Ctrl Pts',(1.36071428571431,-0.141471038664139,
9.09980566946571));
#186176=CARTESIAN_POINT('Ctrl Pts',(3.84437524780496,-0.141471038664133,
9.05019629446571));
#186177=CARTESIAN_POINT('Ctrl Pts',(5.60058875626757,-1.89768454712673,
9.0005869194657));
#186178=CARTESIAN_POINT('Ctrl Pts',(7.35680226473018,-3.65389805558933,
8.95097754446569));
#186179=CARTESIAN_POINT('Ctrl Pts',(7.35680226473019,-6.13755901767999,
8.90136816946569));
#186180=CARTESIAN_POINT('Ctrl Pts',(7.3568022647302,-8.62121997977064,8.8517587944657));
#186181=CARTESIAN_POINT('Ctrl Pts',(5.60058875626759,-10.3774334882333,
8.8021494194657));
#186182=CARTESIAN_POINT('Ctrl Pts',(3.84437524780499,-12.1336469966959,
8.75254004446571));
#186183=CARTESIAN_POINT('Ctrl Pts',(1.36071428571434,-12.1336469966959,
8.70293066946572));
#186184=CARTESIAN_POINT('Ctrl Pts',(-1.12294667637632,-12.1336469966959,
8.65332129446573));
#186185=CARTESIAN_POINT('Ctrl Pts',(-2.87916018483892,-10.3774334882333,
8.60371191946573));
#186186=CARTESIAN_POINT('Ctrl Pts',(-4.63537369330153,-8.62121997977068,
8.55410254446574));
#186187=CARTESIAN_POINT('Ctrl Pts',(-4.63537369330154,-6.13755901768002,
8.50449316946573));
#186188=CARTESIAN_POINT('Ctrl Pts',(-4.63537369330155,-3.65389805558936,
8.45488379446574));
#186189=CARTESIAN_POINT('Ctrl Pts',(-2.87916018483895,-1.89768454712676,
8.40527441946573));
#186190=CARTESIAN_POINT('Ctrl Pts',(-1.12294667637635,-0.141471038664144,
8.35566504446572));
#186191=CARTESIAN_POINT('Ctrl Pts',(1.36071428571431,-0.141471038664139,
8.30605566946572));
#186192=CARTESIAN_POINT('Ctrl Pts',(3.84437524780496,-0.141471038664133,
8.25644629446571));
#186193=CARTESIAN_POINT('Ctrl Pts',(5.60058875626757,-1.89768454712673,
8.2068369194657));
#186194=CARTESIAN_POINT('Ctrl Pts',(7.35680226473018,-3.65389805558933,
8.15722754446569));
#186195=CARTESIAN_POINT('Ctrl Pts',(7.35680226473019,-6.13755901767999,
8.1076181694657));
#186196=CARTESIAN_POINT('Ctrl Pts',(7.35680226473019,-8.62121997977064,
8.05800879446569));
#186197=CARTESIAN_POINT('Ctrl Pts',(5.60058875626759,-10.3774334882333,
8.0083994194657));
#186198=CARTESIAN_POINT('Ctrl Pts',(3.84437524780499,-12.1336469966959,
7.95879004446571));
#186199=CARTESIAN_POINT('Ctrl Pts',(1.36071428571434,-12.1336469966959,
7.90918066946572));
#186200=CARTESIAN_POINT('Ctrl Pts',(-1.12294667637632,-12.1336469966959,
7.85957129446573));
#186201=CARTESIAN_POINT('Ctrl Pts',(-2.87916018483893,-10.3774334882333,
7.80996191946573));
#186202=CARTESIAN_POINT('Ctrl Pts',(-4.63537369330154,-8.62121997977068,
7.76035254446574));
#186203=CARTESIAN_POINT('Ctrl Pts',(-4.63537369330154,-6.13755901768002,
7.71074316946574));
#186204=CARTESIAN_POINT('Ctrl Pts',(-4.63537369330155,-3.65389805558936,
7.66113379446574));
#186205=CARTESIAN_POINT('Ctrl Pts',(-2.87916018483895,-1.89768454712676,
7.61152441946573));
#186206=CARTESIAN_POINT('Ctrl Pts',(-1.12294667637635,-0.141471038664144,
7.56191504446572));
#186207=CARTESIAN_POINT('Ctrl Pts',(1.3607142857143,-0.141471038664139,
7.51230566946572));
#186208=CARTESIAN_POINT('Ctrl Pts',(3.84437524780496,-0.141471038664133,
7.46269629446571));
#186209=CARTESIAN_POINT('Ctrl Pts',(5.60058875626757,-1.89768454712673,
7.4130869194657));
#186210=CARTESIAN_POINT('Ctrl Pts',(7.35680226473017,-3.65389805558933,
7.36347754446569));
#186211=CARTESIAN_POINT('Ctrl Pts',(7.35680226473018,-6.13755901767999,
7.3138681694657));
#186212=CARTESIAN_POINT('Ctrl Pts',(7.35680226473019,-8.62121997977064,
7.2642587944657));
#186213=CARTESIAN_POINT('Ctrl Pts',(5.60058875626759,-10.3774334882333,
7.2146494194657));
#186214=CARTESIAN_POINT('Ctrl Pts',(3.84437524780499,-12.1336469966959,
7.16504004446571));
#186215=CARTESIAN_POINT('Ctrl Pts',(1.36071428571433,-12.1336469966959,
7.11543066946572));
#186216=CARTESIAN_POINT('Ctrl Pts',(-1.12294667637632,-12.1336469966959,
7.06582129446573));
#186217=CARTESIAN_POINT('Ctrl Pts',(-2.87916018483893,-10.3774334882333,
7.01621191946573));
#186218=CARTESIAN_POINT('Ctrl Pts',(-4.63537369330154,-8.62121997977068,
6.96660254446574));
#186219=CARTESIAN_POINT('Ctrl Pts',(-4.63537369330155,-6.13755901768002,
6.91699316946574));
#186220=CARTESIAN_POINT('Ctrl Pts',(-4.63537369330155,-3.65389805558936,
6.86738379446574));
#186221=CARTESIAN_POINT('Ctrl Pts',(-2.87916018483895,-1.89768454712676,
6.81777441946573));
#186222=CARTESIAN_POINT('Ctrl Pts',(-1.12294667637635,-0.141471038664144,
6.76816504446573));
#186223=CARTESIAN_POINT('Ctrl Pts',(1.3607142857143,-0.141471038664139,
6.71855566946572));
#186224=CARTESIAN_POINT('Ctrl Pts',(3.84437524780495,-0.141471038664133,
6.66894629446571));
#186225=CARTESIAN_POINT('Ctrl Pts',(5.60058875626756,-1.89768454712673,
6.6193369194657));
#186226=CARTESIAN_POINT('Ctrl Pts',(7.35680226473017,-3.65389805558933,
6.5697275444657));
#186227=CARTESIAN_POINT('Ctrl Pts',(7.35680226473018,-6.13755901767999,
6.52011816946569));
#186228=CARTESIAN_POINT('Ctrl Pts',(7.35680226473019,-8.62121997977064,
6.47050879446569));
#186229=CARTESIAN_POINT('Ctrl Pts',(5.60058875626759,-10.3774334882333,
6.4208994194657));
#186230=CARTESIAN_POINT('Ctrl Pts',(3.84437524780499,-12.1336469966959,
6.37129004446571));
#186231=CARTESIAN_POINT('Ctrl Pts',(1.36071428571433,-12.1336469966959,
6.32168066946572));
#186232=CARTESIAN_POINT('Ctrl Pts',(-1.0133022969909,-12.1336469966959,
6.27426136356799));
#186233=CARTESIAN_POINT('Ctrl Pts',(-2.74388712110306,-10.508522108722,
6.22624848135568));
#186234=CARTESIAN_POINT('Ctrl Pts',(2.32591428571431,-0.263200650536821,
13.0236762689386));
#186235=CARTESIAN_POINT('Ctrl Pts',(2.32591428571433,-0.312737737217565,
12.9952841352953));
#186236=CARTESIAN_POINT('Ctrl Pts',(2.32591428571433,-0.362277026585109,
12.9668958443826));
#186237=CARTESIAN_POINT('Ctrl Pts',(2.32591428571433,-0.461360350763144,
12.9101275458784));
#186238=CARTESIAN_POINT('Ctrl Pts',(2.32591428571434,-0.510904385770732,
12.8817475378191));
#186239=CARTESIAN_POINT('Ctrl Pts',(2.32591428571434,-0.560450981668931,
12.853372001738));
#186240=CARTESIAN_POINT('Ctrl Pts',(2.32591428571434,-0.635741057557974,
12.8102530704329));
#186241=CARTESIAN_POINT('Ctrl Pts',(2.32591428571452,-0.711037042002808,
12.7671444539958));
#186242=CARTESIAN_POINT('Ctrl Pts',(2.32591428571431,-0.786339686702723,
12.7240474765442));
#186243=CARTESIAN_POINT('Ctrl Pts',(0.395514285714298,-0.786339686702721,
11.9743919873872));
#186244=CARTESIAN_POINT('Ctrl Pts',(0.395514285714298,-0.736608476556578,
12.0024427121756));
#186245=CARTESIAN_POINT('Ctrl Pts',(0.395514285714299,-0.68688499285322,
12.0305071389387));
#186246=CARTESIAN_POINT('Ctrl Pts',(0.395514285714299,-0.6371686446118,
12.0585841961437));
#186247=CARTESIAN_POINT('Ctrl Pts',(0.395514285714299,-0.587452296636251,
12.0866612531986));
#186248=CARTESIAN_POINT('Ctrl Pts',(0.395514285714021,-0.537743081404179,
12.1147509434732));
#186249=CARTESIAN_POINT('Ctrl Pts',(0.395514285714021,-0.488040466409084,
12.1428523037879));
#186250=CARTESIAN_POINT('Ctrl Pts',(0.395514285714021,-0.413079402383481,
12.1852345380016));
#186251=CARTESIAN_POINT('Ctrl Pts',(0.395514285714316,-0.338133333565084,
12.2276433027555));
#186252=CARTESIAN_POINT('Ctrl Pts',(0.395514285714312,-0.263200650536827,
12.2700756949929));
#186253=CARTESIAN_POINT('Ctrl Pts',(1.36071428571437,-11.5751282694896,
17.9054697319657));
#186254=CARTESIAN_POINT('Ctrl Pts',(-0.89160064472808,-11.5751282694896,
17.8558603569657));
#186255=CARTESIAN_POINT('Ctrl Pts',(-2.48422780541164,-9.98250110880602,
17.8062509819657));
#186256=CARTESIAN_POINT('Ctrl Pts',(-4.07685496609521,-8.38987394812247,
17.7566416069657));
#186257=CARTESIAN_POINT('Ctrl Pts',(-4.07685496609522,-6.13755901768002,
17.7070322319657));
#186258=CARTESIAN_POINT('Ctrl Pts',(-4.07685496609522,-3.88524408723757,
17.6574228569657));
#186259=CARTESIAN_POINT('Ctrl Pts',(-2.48422780541167,-2.29261692655401,
17.6078134819657));
#186260=CARTESIAN_POINT('Ctrl Pts',(-0.891600644728108,-0.699989765870437,
17.5582041069657));
#186261=CARTESIAN_POINT('Ctrl Pts',(1.36071428571434,-0.699989765870433,
17.5085947319657));
#186262=CARTESIAN_POINT('Ctrl Pts',(3.61302921615679,-0.699989765870427,
17.4589853569657));
#186263=CARTESIAN_POINT('Ctrl Pts',(5.20565637684035,-2.29261692655398,
17.4093759819657));
#186264=CARTESIAN_POINT('Ctrl Pts',(6.79828353752392,-3.88524408723754,
17.3597666069657));
#186265=CARTESIAN_POINT('Ctrl Pts',(6.79828353752392,-6.13755901767999,
17.3101572319657));
#186266=CARTESIAN_POINT('Ctrl Pts',(6.79828353752393,-8.38987394812244,
17.2605478569657));
#186267=CARTESIAN_POINT('Ctrl Pts',(5.20565637684037,-9.982501108806,17.2109384819657));
#186268=CARTESIAN_POINT('Ctrl Pts',(3.61302921615682,-11.5751282694896,
17.1613291069657));
#186269=CARTESIAN_POINT('Ctrl Pts',(1.36071428571437,-11.5751282694896,
17.1117197319657));
#186270=CARTESIAN_POINT('Ctrl Pts',(-0.891600644728083,-11.5751282694896,
17.0621103569657));
#186271=CARTESIAN_POINT('Ctrl Pts',(-2.48422780541165,-9.98250110880602,
17.0125009819657));
#186272=CARTESIAN_POINT('Ctrl Pts',(-4.07685496609521,-8.38987394812247,
16.9628916069657));
#186273=CARTESIAN_POINT('Ctrl Pts',(-4.07685496609522,-6.13755901768002,
16.9132822319657));
#186274=CARTESIAN_POINT('Ctrl Pts',(-4.07685496609522,-3.88524408723757,
16.8636728569657));
#186275=CARTESIAN_POINT('Ctrl Pts',(-2.48422780541167,-2.29261692655401,
16.8140634819657));
#186276=CARTESIAN_POINT('Ctrl Pts',(-0.891600644728111,-0.699989765870437,
16.7644541069657));
#186277=CARTESIAN_POINT('Ctrl Pts',(1.36071428571434,-0.699989765870433,
16.7148447319657));
#186278=CARTESIAN_POINT('Ctrl Pts',(3.61302921615678,-0.699989765870427,
16.6652353569657));
#186279=CARTESIAN_POINT('Ctrl Pts',(5.20565637684035,-2.29261692655398,
16.6156259819657));
#186280=CARTESIAN_POINT('Ctrl Pts',(6.79828353752391,-3.88524408723754,
16.5660166069657));
#186281=CARTESIAN_POINT('Ctrl Pts',(6.79828353752392,-6.13755901767999,
16.5164072319657));
#186282=CARTESIAN_POINT('Ctrl Pts',(6.79828353752393,-8.38987394812244,
16.4667978569657));
#186283=CARTESIAN_POINT('Ctrl Pts',(5.20565637684037,-9.982501108806,16.4171884819657));
#186284=CARTESIAN_POINT('Ctrl Pts',(3.61302921615681,-11.5751282694896,
16.3675791069657));
#186285=CARTESIAN_POINT('Ctrl Pts',(1.36071428571436,-11.5751282694896,
16.3179697319657));
#186286=CARTESIAN_POINT('Ctrl Pts',(-0.891600644728086,-11.5751282694896,
16.2683603569657));
#186287=CARTESIAN_POINT('Ctrl Pts',(-2.48422780541165,-9.98250110880602,
16.2187509819657));
#186288=CARTESIAN_POINT('Ctrl Pts',(-4.07685496609521,-8.38987394812247,
16.1691416069657));
#186289=CARTESIAN_POINT('Ctrl Pts',(-4.07685496609522,-6.13755901768002,
16.1195322319657));
#186290=CARTESIAN_POINT('Ctrl Pts',(-4.07685496609523,-3.88524408723757,
16.0699228569657));
#186291=CARTESIAN_POINT('Ctrl Pts',(-2.48422780541167,-2.29261692655401,
16.0203134819657));
#186292=CARTESIAN_POINT('Ctrl Pts',(-0.891600644728114,-0.699989765870437,
15.9707041069657));
#186293=CARTESIAN_POINT('Ctrl Pts',(1.36071428571433,-0.699989765870433,
15.9210947319657));
#186294=CARTESIAN_POINT('Ctrl Pts',(3.61302921615678,-0.699989765870427,
15.8714853569657));
#186295=CARTESIAN_POINT('Ctrl Pts',(5.20565637684035,-2.29261692655398,
15.8218759819657));
#186296=CARTESIAN_POINT('Ctrl Pts',(6.79828353752391,-3.88524408723754,
15.7722666069657));
#186297=CARTESIAN_POINT('Ctrl Pts',(6.79828353752392,-6.13755901767999,
15.7226572319657));
#186298=CARTESIAN_POINT('Ctrl Pts',(6.79828353752392,-8.38987394812244,
15.6730478569657));
#186299=CARTESIAN_POINT('Ctrl Pts',(5.20565637684037,-9.982501108806,15.6234384819657));
#186300=CARTESIAN_POINT('Ctrl Pts',(3.61302921615681,-11.5751282694896,
15.5738291069657));
#186301=CARTESIAN_POINT('Ctrl Pts',(1.36071428571436,-11.5751282694896,
15.5242197319657));
#186302=CARTESIAN_POINT('Ctrl Pts',(-0.891600644728088,-11.5751282694896,
15.4746103569657));
#186303=CARTESIAN_POINT('Ctrl Pts',(-2.48422780541165,-9.98250110880602,
15.4250009819657));
#186304=CARTESIAN_POINT('Ctrl Pts',(-4.07685496609522,-8.38987394812247,
15.3753916069657));
#186305=CARTESIAN_POINT('Ctrl Pts',(-4.07685496609522,-6.13755901768002,
15.3257822319657));
#186306=CARTESIAN_POINT('Ctrl Pts',(-4.07685496609523,-3.88524408723757,
15.2761728569657));
#186307=CARTESIAN_POINT('Ctrl Pts',(-2.48422780541167,-2.29261692655401,
15.2265634819657));
#186308=CARTESIAN_POINT('Ctrl Pts',(-0.891600644728116,-0.699989765870437,
15.1769541069657));
#186309=CARTESIAN_POINT('Ctrl Pts',(1.36071428571433,-0.699989765870433,
15.1273447319657));
#186310=CARTESIAN_POINT('Ctrl Pts',(3.61302921615678,-0.699989765870427,
15.0777353569657));
#186311=CARTESIAN_POINT('Ctrl Pts',(5.20565637684034,-2.29261692655398,
15.0281259819657));
#186312=CARTESIAN_POINT('Ctrl Pts',(6.79828353752391,-3.88524408723754,
14.9785166069657));
#186313=CARTESIAN_POINT('Ctrl Pts',(6.79828353752392,-6.13755901767999,
14.9289072319657));
#186314=CARTESIAN_POINT('Ctrl Pts',(6.79828353752392,-8.38987394812244,
14.8792978569657));
#186315=CARTESIAN_POINT('Ctrl Pts',(5.20565637684036,-9.982501108806,14.8296884819657));
#186316=CARTESIAN_POINT('Ctrl Pts',(3.61302921615681,-11.5751282694896,
14.7800791069657));
#186317=CARTESIAN_POINT('Ctrl Pts',(1.36071428571436,-11.5751282694896,
14.7304697319657));
#186318=CARTESIAN_POINT('Ctrl Pts',(-0.891600644728091,-11.5751282694896,
14.6808603569657));
#186319=CARTESIAN_POINT('Ctrl Pts',(-2.48422780541165,-9.98250110880602,
14.6312509819657));
#186320=CARTESIAN_POINT('Ctrl Pts',(-4.07685496609522,-8.38987394812247,
14.5816416069657));
#186321=CARTESIAN_POINT('Ctrl Pts',(-4.07685496609523,-6.13755901768002,
14.5320322319657));
#186322=CARTESIAN_POINT('Ctrl Pts',(-4.07685496609523,-3.88524408723757,
14.4824228569657));
#186323=CARTESIAN_POINT('Ctrl Pts',(-2.48422780541168,-2.29261692655401,
14.4328134819657));
#186324=CARTESIAN_POINT('Ctrl Pts',(-0.891600644728119,-0.699989765870437,
14.3832041069657));
#186325=CARTESIAN_POINT('Ctrl Pts',(1.36071428571433,-0.699989765870433,
14.3335947319657));
#186326=CARTESIAN_POINT('Ctrl Pts',(3.61302921615678,-0.699989765870427,
14.2839853569657));
#186327=CARTESIAN_POINT('Ctrl Pts',(5.20565637684034,-2.29261692655398,
14.2343759819657));
#186328=CARTESIAN_POINT('Ctrl Pts',(6.79828353752391,-3.88524408723754,
14.1847666069657));
#186329=CARTESIAN_POINT('Ctrl Pts',(6.79828353752391,-6.13755901767999,
14.1351572319657));
#186330=CARTESIAN_POINT('Ctrl Pts',(6.79828353752392,-8.38987394812244,
14.0855478569657));
#186331=CARTESIAN_POINT('Ctrl Pts',(5.20565637684036,-9.982501108806,14.0359384819657));
#186332=CARTESIAN_POINT('Ctrl Pts',(3.61302921615681,-11.5751282694896,
13.9863291069657));
#186333=CARTESIAN_POINT('Ctrl Pts',(1.36071428571436,-11.5751282694896,
13.9367197319657));
#186334=CARTESIAN_POINT('Ctrl Pts',(-0.891600644728094,-11.5751282694896,
13.8871103569657));
#186335=CARTESIAN_POINT('Ctrl Pts',(-2.48422780541166,-9.98250110880602,
13.8375009819657));
#186336=CARTESIAN_POINT('Ctrl Pts',(-4.07685496609522,-8.38987394812247,
13.7878916069657));
#186337=CARTESIAN_POINT('Ctrl Pts',(-4.07685496609523,-6.13755901768002,
13.7382822319657));
#186338=CARTESIAN_POINT('Ctrl Pts',(-4.07685496609524,-3.88524408723757,
13.6886728569657));
#186339=CARTESIAN_POINT('Ctrl Pts',(-2.48422780541168,-2.29261692655401,
13.6390634819657));
#186340=CARTESIAN_POINT('Ctrl Pts',(-0.891600644728122,-0.699989765870437,
13.5894541069657));
#186341=CARTESIAN_POINT('Ctrl Pts',(1.36071428571433,-0.699989765870433,
13.5398447319657));
#186342=CARTESIAN_POINT('Ctrl Pts',(3.61302921615677,-0.699989765870427,
13.4902353569657));
#186343=CARTESIAN_POINT('Ctrl Pts',(5.20565637684034,-2.29261692655398,
13.4406259819657));
#186344=CARTESIAN_POINT('Ctrl Pts',(6.7982835375239,-3.88524408723754,13.3910166069657));
#186345=CARTESIAN_POINT('Ctrl Pts',(6.79828353752391,-6.13755901767999,
13.3414072319657));
#186346=CARTESIAN_POINT('Ctrl Pts',(6.79828353752391,-8.38987394812244,
13.2917978569657));
#186347=CARTESIAN_POINT('Ctrl Pts',(5.20565637684036,-9.982501108806,13.2421884819657));
#186348=CARTESIAN_POINT('Ctrl Pts',(3.6130292161568,-11.5751282694896,13.1925791069657));
#186349=CARTESIAN_POINT('Ctrl Pts',(1.36071428571435,-11.5751282694896,
13.1429697319657));
#186350=CARTESIAN_POINT('Ctrl Pts',(-0.891600644728097,-11.5751282694896,
13.0933603569657));
#186351=CARTESIAN_POINT('Ctrl Pts',(-2.48422780541166,-9.98250110880602,
13.0437509819657));
#186352=CARTESIAN_POINT('Ctrl Pts',(-4.07685496609523,-8.38987394812247,
12.9941416069657));
#186353=CARTESIAN_POINT('Ctrl Pts',(-4.07685496609523,-6.13755901768002,
12.9445322319657));
#186354=CARTESIAN_POINT('Ctrl Pts',(-4.07685496609524,-3.88524408723757,
12.8949228569657));
#186355=CARTESIAN_POINT('Ctrl Pts',(-2.48422780541168,-2.29261692655401,
12.8453134819657));
#186356=CARTESIAN_POINT('Ctrl Pts',(-0.891600644728125,-0.699989765870437,
12.7957041069657));
#186357=CARTESIAN_POINT('Ctrl Pts',(1.36071428571432,-0.699989765870433,
12.7460947319657));
#186358=CARTESIAN_POINT('Ctrl Pts',(3.61302921615677,-0.699989765870427,
12.6964853569657));
#186359=CARTESIAN_POINT('Ctrl Pts',(5.20565637684033,-2.29261692655398,
12.6468759819657));
#186360=CARTESIAN_POINT('Ctrl Pts',(6.7982835375239,-3.88524408723754,12.5972666069657));
#186361=CARTESIAN_POINT('Ctrl Pts',(6.79828353752391,-6.13755901767999,
12.5476572319657));
#186362=CARTESIAN_POINT('Ctrl Pts',(6.79828353752391,-8.38987394812244,
12.4980478569657));
#186363=CARTESIAN_POINT('Ctrl Pts',(5.20565637684036,-9.982501108806,12.4484384819657));
#186364=CARTESIAN_POINT('Ctrl Pts',(3.6130292161568,-11.5751282694896,12.3988291069657));
#186365=CARTESIAN_POINT('Ctrl Pts',(1.36071428571435,-11.5751282694896,
12.3492197319657));
#186366=CARTESIAN_POINT('Ctrl Pts',(-0.8916006447281,-11.5751282694896,
12.2996103569657));
#186367=CARTESIAN_POINT('Ctrl Pts',(-2.48422780541166,-9.98250110880602,
12.2500009819657));
#186368=CARTESIAN_POINT('Ctrl Pts',(-4.07685496609523,-8.38987394812247,
12.2003916069657));
#186369=CARTESIAN_POINT('Ctrl Pts',(-4.07685496609523,-6.13755901768002,
12.1507822319657));
#186370=CARTESIAN_POINT('Ctrl Pts',(-4.07685496609524,-3.88524408723757,
12.1011728569657));
#186371=CARTESIAN_POINT('Ctrl Pts',(-2.48422780541168,-2.29261692655401,
12.0515634819657));
#186372=CARTESIAN_POINT('Ctrl Pts',(-0.891600644728128,-0.699989765870437,
12.0019541069657));
#186373=CARTESIAN_POINT('Ctrl Pts',(1.36071428571432,-0.699989765870433,
11.9523447319657));
#186374=CARTESIAN_POINT('Ctrl Pts',(3.61302921615677,-0.699989765870427,
11.9027353569657));
#186375=CARTESIAN_POINT('Ctrl Pts',(5.20565637684033,-2.29261692655398,
11.8531259819657));
#186376=CARTESIAN_POINT('Ctrl Pts',(6.7982835375239,-3.88524408723754,11.8035166069657));
#186377=CARTESIAN_POINT('Ctrl Pts',(6.79828353752391,-6.13755901767999,
11.7539072319657));
#186378=CARTESIAN_POINT('Ctrl Pts',(6.79828353752391,-8.38987394812244,
11.7042978569657));
#186379=CARTESIAN_POINT('Ctrl Pts',(5.20565637684035,-9.982501108806,11.6546884819657));
#186380=CARTESIAN_POINT('Ctrl Pts',(3.6130292161568,-11.5751282694896,11.6050791069657));
#186381=CARTESIAN_POINT('Ctrl Pts',(1.36071428571435,-11.5751282694896,
11.5554697319657));
#186382=CARTESIAN_POINT('Ctrl Pts',(-0.891600644728103,-11.5751282694896,
11.5058603569657));
#186383=CARTESIAN_POINT('Ctrl Pts',(-2.48422780541167,-9.98250110880602,
11.4562509819657));
#186384=CARTESIAN_POINT('Ctrl Pts',(-4.07685496609523,-8.38987394812247,
11.4066416069657));
#186385=CARTESIAN_POINT('Ctrl Pts',(-4.07685496609524,-6.13755901768002,
11.3570322319657));
#186386=CARTESIAN_POINT('Ctrl Pts',(-4.07685496609524,-3.88524408723757,
11.3074228569657));
#186387=CARTESIAN_POINT('Ctrl Pts',(-2.48422780541169,-2.29261692655401,
11.2578134819657));
#186388=CARTESIAN_POINT('Ctrl Pts',(-0.89160064472813,-0.699989765870437,
11.2082041069657));
#186389=CARTESIAN_POINT('Ctrl Pts',(1.36071428571432,-0.699989765870433,
11.1585947319657));
#186390=CARTESIAN_POINT('Ctrl Pts',(3.61302921615676,-0.699989765870427,
11.1089853569657));
#186391=CARTESIAN_POINT('Ctrl Pts',(5.20565637684033,-2.29261692655398,
11.0593759819657));
#186392=CARTESIAN_POINT('Ctrl Pts',(6.7982835375239,-3.88524408723754,11.0097666069657));
#186393=CARTESIAN_POINT('Ctrl Pts',(6.7982835375239,-6.13755901767999,10.9601572319657));
#186394=CARTESIAN_POINT('Ctrl Pts',(6.79828353752391,-8.38987394812244,
10.9105478569657));
#186395=CARTESIAN_POINT('Ctrl Pts',(5.20565637684035,-9.982501108806,10.8609384819657));
#186396=CARTESIAN_POINT('Ctrl Pts',(3.61302921615679,-11.5751282694896,
10.8113291069657));
#186397=CARTESIAN_POINT('Ctrl Pts',(1.36071428571434,-11.5751282694896,
10.7617197319657));
#186398=CARTESIAN_POINT('Ctrl Pts',(-0.891600644728105,-11.5751282694896,
10.7121103569657));
#186399=CARTESIAN_POINT('Ctrl Pts',(-2.48422780541167,-9.98250110880602,
10.6625009819657));
#186400=CARTESIAN_POINT('Ctrl Pts',(-4.07685496609523,-8.38987394812247,
10.6128916069657));
#186401=CARTESIAN_POINT('Ctrl Pts',(-4.07685496609524,-6.13755901768002,
10.5632822319657));
#186402=CARTESIAN_POINT('Ctrl Pts',(-4.07685496609525,-3.88524408723757,
10.5136728569657));
#186403=CARTESIAN_POINT('Ctrl Pts',(-2.48422780541169,-2.29261692655401,
10.4640634819657));
#186404=CARTESIAN_POINT('Ctrl Pts',(-0.891600644728133,-0.699989765870437,
10.4144541069657));
#186405=CARTESIAN_POINT('Ctrl Pts',(1.36071428571431,-0.699989765870433,
10.3648447319657));
#186406=CARTESIAN_POINT('Ctrl Pts',(3.61302921615676,-0.699989765870427,
10.3152353569657));
#186407=CARTESIAN_POINT('Ctrl Pts',(5.20565637684033,-2.29261692655398,
10.2656259819657));
#186408=CARTESIAN_POINT('Ctrl Pts',(6.79828353752389,-3.88524408723754,
10.2160166069657));
#186409=CARTESIAN_POINT('Ctrl Pts',(6.7982835375239,-6.13755901767999,10.1664072319657));
#186410=CARTESIAN_POINT('Ctrl Pts',(6.7982835375239,-8.38987394812244,10.1167978569657));
#186411=CARTESIAN_POINT('Ctrl Pts',(5.20565637684035,-9.982501108806,10.0671884819657));
#186412=CARTESIAN_POINT('Ctrl Pts',(3.61302921615679,-11.5751282694896,
10.0175791069657));
#186413=CARTESIAN_POINT('Ctrl Pts',(1.36071428571434,-11.5751282694896,
9.96796973196571));
#186414=CARTESIAN_POINT('Ctrl Pts',(-0.891600644728108,-11.5751282694896,
9.91836035696572));
#186415=CARTESIAN_POINT('Ctrl Pts',(-2.48422780541167,-9.98250110880602,
9.86875098196573));
#186416=CARTESIAN_POINT('Ctrl Pts',(-4.07685496609524,-8.38987394812247,
9.81914160696573));
#186417=CARTESIAN_POINT('Ctrl Pts',(-4.07685496609524,-6.13755901768002,
9.76953223196573));
#186418=CARTESIAN_POINT('Ctrl Pts',(-4.07685496609525,-3.88524408723757,
9.71992285696573));
#186419=CARTESIAN_POINT('Ctrl Pts',(-2.48422780541169,-2.29261692655401,
9.67031348196573));
#186420=CARTESIAN_POINT('Ctrl Pts',(-0.891600644728135,-0.699989765870437,
9.62070410696572));
#186421=CARTESIAN_POINT('Ctrl Pts',(1.36071428571431,-0.699989765870433,
9.57109473196572));
#186422=CARTESIAN_POINT('Ctrl Pts',(3.61302921615676,-0.699989765870427,
9.52148535696571));
#186423=CARTESIAN_POINT('Ctrl Pts',(5.20565637684032,-2.29261692655398,
9.4718759819657));
#186424=CARTESIAN_POINT('Ctrl Pts',(6.79828353752389,-3.88524408723754,
9.4222666069657));
#186425=CARTESIAN_POINT('Ctrl Pts',(6.7982835375239,-6.13755901767999,9.3726572319657));
#186426=CARTESIAN_POINT('Ctrl Pts',(6.7982835375239,-8.38987394812244,9.3230478569657));
#186427=CARTESIAN_POINT('Ctrl Pts',(5.20565637684034,-9.982501108806,9.2734384819657));
#186428=CARTESIAN_POINT('Ctrl Pts',(3.61302921615679,-11.5751282694896,
9.22382910696571));
#186429=CARTESIAN_POINT('Ctrl Pts',(1.36071428571434,-11.5751282694896,
9.17421973196572));
#186430=CARTESIAN_POINT('Ctrl Pts',(-0.891600644728111,-11.5751282694896,
9.12461035696572));
#186431=CARTESIAN_POINT('Ctrl Pts',(-2.48422780541167,-9.98250110880602,
9.07500098196573));
#186432=CARTESIAN_POINT('Ctrl Pts',(-4.07685496609524,-8.38987394812247,
9.02539160696573));
#186433=CARTESIAN_POINT('Ctrl Pts',(-4.07685496609525,-6.13755901768002,
8.97578223196573));
#186434=CARTESIAN_POINT('Ctrl Pts',(-4.07685496609525,-3.88524408723757,
8.92617285696573));
#186435=CARTESIAN_POINT('Ctrl Pts',(-2.4842278054117,-2.29261692655401,
8.87656348196573));
#186436=CARTESIAN_POINT('Ctrl Pts',(-0.891600644728138,-0.699989765870437,
8.82695410696572));
#186437=CARTESIAN_POINT('Ctrl Pts',(1.36071428571431,-0.699989765870433,
8.77734473196571));
#186438=CARTESIAN_POINT('Ctrl Pts',(3.61302921615676,-0.699989765870427,
8.7277353569657));
#186439=CARTESIAN_POINT('Ctrl Pts',(5.20565637684032,-2.29261692655398,
8.6781259819657));
#186440=CARTESIAN_POINT('Ctrl Pts',(6.79828353752389,-3.88524408723754,
8.62851660696569));
#186441=CARTESIAN_POINT('Ctrl Pts',(6.79828353752389,-6.13755901767999,
8.57890723196569));
#186442=CARTESIAN_POINT('Ctrl Pts',(6.7982835375239,-8.38987394812244,8.5292978569657));
#186443=CARTESIAN_POINT('Ctrl Pts',(5.20565637684034,-9.982501108806,8.4796884819657));
#186444=CARTESIAN_POINT('Ctrl Pts',(3.61302921615679,-11.5751282694896,
8.43007910696571));
#186445=CARTESIAN_POINT('Ctrl Pts',(1.36071428571434,-11.5751282694896,
8.38046973196571));
#186446=CARTESIAN_POINT('Ctrl Pts',(-0.891600644728114,-11.5751282694896,
8.33086035696572));
#186447=CARTESIAN_POINT('Ctrl Pts',(-2.48422780541168,-9.98250110880602,
8.28125098196573));
#186448=CARTESIAN_POINT('Ctrl Pts',(-4.07685496609524,-8.38987394812247,
8.23164160696573));
#186449=CARTESIAN_POINT('Ctrl Pts',(-4.07685496609525,-6.13755901768002,
8.18203223196574));
#186450=CARTESIAN_POINT('Ctrl Pts',(-4.07685496609526,-3.88524408723757,
8.13242285696574));
#186451=CARTESIAN_POINT('Ctrl Pts',(-2.4842278054117,-2.29261692655401,
8.08281348196573));
#186452=CARTESIAN_POINT('Ctrl Pts',(-0.891600644728141,-0.699989765870437,
8.03320410696572));
#186453=CARTESIAN_POINT('Ctrl Pts',(1.36071428571431,-0.699989765870433,
7.98359473196571));
#186454=CARTESIAN_POINT('Ctrl Pts',(3.61302921615675,-0.699989765870427,
7.93398535696571));
#186455=CARTESIAN_POINT('Ctrl Pts',(5.20565637684032,-2.29261692655398,
7.8843759819657));
#186456=CARTESIAN_POINT('Ctrl Pts',(6.79828353752388,-3.88524408723754,
7.8347666069657));
#186457=CARTESIAN_POINT('Ctrl Pts',(6.79828353752389,-6.13755901767999,
7.78515723196569));
#186458=CARTESIAN_POINT('Ctrl Pts',(6.7982835375239,-8.38987394812244,7.7355478569657));
#186459=CARTESIAN_POINT('Ctrl Pts',(5.20565637684034,-9.982501108806,7.6859384819657));
#186460=CARTESIAN_POINT('Ctrl Pts',(3.61302921615678,-11.5751282694896,
7.63632910696571));
#186461=CARTESIAN_POINT('Ctrl Pts',(1.36071428571433,-11.5751282694896,
7.58671973196572));
#186462=CARTESIAN_POINT('Ctrl Pts',(-0.891600644728116,-11.5751282694896,
7.53711035696572));
#186463=CARTESIAN_POINT('Ctrl Pts',(-2.48422780541168,-9.98250110880602,
7.48750098196573));
#186464=CARTESIAN_POINT('Ctrl Pts',(-4.07685496609524,-8.38987394812247,
7.43789160696574));
#186465=CARTESIAN_POINT('Ctrl Pts',(-4.07685496609525,-6.13755901768002,
7.38828223196573));
#186466=CARTESIAN_POINT('Ctrl Pts',(-4.07685496609526,-3.88524408723757,
7.33867285696573));
#186467=CARTESIAN_POINT('Ctrl Pts',(-2.4842278054117,-2.29261692655401,
7.28906348196573));
#186468=CARTESIAN_POINT('Ctrl Pts',(-0.891600644728144,-0.699989765870437,
7.23945410696572));
#186469=CARTESIAN_POINT('Ctrl Pts',(1.3607142857143,-0.699989765870433,
7.18984473196571));
#186470=CARTESIAN_POINT('Ctrl Pts',(3.61302921615675,-0.699989765870427,
7.14023535696571));
#186471=CARTESIAN_POINT('Ctrl Pts',(5.20565637684031,-2.29261692655398,
7.0906259819657));
#186472=CARTESIAN_POINT('Ctrl Pts',(6.79828353752388,-3.88524408723754,
7.0410166069657));
#186473=CARTESIAN_POINT('Ctrl Pts',(6.79828353752389,-6.13755901767999,
6.9914072319657));
#186474=CARTESIAN_POINT('Ctrl Pts',(6.79828353752389,-8.38987394812244,
6.94179785696569));
#186475=CARTESIAN_POINT('Ctrl Pts',(5.20565637684034,-9.982501108806,6.8921884819657));
#186476=CARTESIAN_POINT('Ctrl Pts',(3.61302921615678,-11.5751282694896,
6.84257910696571));
#186477=CARTESIAN_POINT('Ctrl Pts',(1.36071428571433,-11.5751282694896,
6.79296973196571));
#186478=CARTESIAN_POINT('Ctrl Pts',(-0.891600644728119,-11.5751282694896,
6.74336035696572));
#186479=CARTESIAN_POINT('Ctrl Pts',(-2.48422780541168,-9.98250110880602,
6.69375098196573));
#186480=CARTESIAN_POINT('Ctrl Pts',(-4.07685496609525,-8.38987394812247,
6.64414160696573));
#186481=CARTESIAN_POINT('Ctrl Pts',(-4.07685496609525,-6.13755901768002,
6.59453223196573));
#186482=CARTESIAN_POINT('Ctrl Pts',(-4.07685496609526,-3.88524408723757,
6.54492285696573));
#186483=CARTESIAN_POINT('Ctrl Pts',(-2.4842278054117,-2.29261692655401,
6.49531348196573));
#186484=CARTESIAN_POINT('Ctrl Pts',(-0.891600644728147,-0.699989765870437,
6.44570410696573));
#186485=CARTESIAN_POINT('Ctrl Pts',(1.3607142857143,-0.699989765870433,
6.39609473196571));
#186486=CARTESIAN_POINT('Ctrl Pts',(3.61302921615675,-0.699989765870427,
6.34648535696571));
#186487=CARTESIAN_POINT('Ctrl Pts',(5.20565637684031,-2.29261692655398,
6.2968759819657));
#186488=CARTESIAN_POINT('Ctrl Pts',(6.79828353752388,-3.88524408723754,
6.2472666069657));
#186489=CARTESIAN_POINT('Ctrl Pts',(6.79828353752389,-6.13755901767999,
6.1976572319657));
#186490=CARTESIAN_POINT('Ctrl Pts',(6.79828353752389,-8.38987394812244,
6.1480478569657));
#186491=CARTESIAN_POINT('Ctrl Pts',(5.20565637684033,-9.982501108806,6.0984384819657));
#186492=CARTESIAN_POINT('Ctrl Pts',(3.61302921615678,-11.5751282694896,
6.04882910696571));
#186493=CARTESIAN_POINT('Ctrl Pts',(1.36071428571433,-11.5751282694896,
5.99921973196571));
#186494=CARTESIAN_POINT('Ctrl Pts',(-0.792169330833731,-11.5751282694896,
5.95180042606799));
#186495=CARTESIAN_POINT('Ctrl Pts',(-2.36155504701614,-10.1013791930713,
5.90378754385568));
#186496=CARTESIAN_POINT('Ctrl Pts',(1.36071428571437,-12.1336469966959,
18.2279306694657));
#186497=CARTESIAN_POINT('Ctrl Pts',(-1.12294667637628,-12.1336469966959,
18.1783212944657));
#186498=CARTESIAN_POINT('Ctrl Pts',(-2.87916018483889,-10.3774334882333,
18.1287119194657));
#186499=CARTESIAN_POINT('Ctrl Pts',(-4.6353736933015,-8.62121997977068,
18.0791025444657));
#186500=CARTESIAN_POINT('Ctrl Pts',(-4.63537369330151,-6.13755901768002,
18.0294931694657));
#186501=CARTESIAN_POINT('Ctrl Pts',(-4.63537369330151,-3.65389805558936,
17.9798837944657));
#186502=CARTESIAN_POINT('Ctrl Pts',(-2.87916018483891,-1.89768454712676,
17.9302744194657));
#186503=CARTESIAN_POINT('Ctrl Pts',(-1.12294667637631,-0.141471038664144,
17.8806650444657));
#186504=CARTESIAN_POINT('Ctrl Pts',(1.36071428571434,-0.141471038664139,
17.8310556694657));
#186505=CARTESIAN_POINT('Ctrl Pts',(3.84437524780499,-0.141471038664133,
17.7814462944657));
#186506=CARTESIAN_POINT('Ctrl Pts',(5.6005887562676,-1.89768454712673,17.7318369194657));
#186507=CARTESIAN_POINT('Ctrl Pts',(7.35680226473021,-3.65389805558933,
17.6822275444657));
#186508=CARTESIAN_POINT('Ctrl Pts',(7.35680226473022,-6.13755901767999,
17.6326181694657));
#186509=CARTESIAN_POINT('Ctrl Pts',(7.35680226473023,-8.62121997977064,
17.5830087944657));
#186510=CARTESIAN_POINT('Ctrl Pts',(5.60058875626762,-10.3774334882333,
17.5333994194657));
#186511=CARTESIAN_POINT('Ctrl Pts',(3.84437524780503,-12.1336469966959,
17.4837900444657));
#186512=CARTESIAN_POINT('Ctrl Pts',(1.36071428571437,-12.1336469966959,
17.4341806694657));
#186513=CARTESIAN_POINT('Ctrl Pts',(-1.12294667637629,-12.1336469966959,
17.3845712944657));
#186514=CARTESIAN_POINT('Ctrl Pts',(-2.87916018483889,-10.3774334882333,
17.3349619194657));
#186515=CARTESIAN_POINT('Ctrl Pts',(-4.6353736933015,-8.62121997977068,
17.2853525444657));
#186516=CARTESIAN_POINT('Ctrl Pts',(-4.63537369330151,-6.13755901768002,
17.2357431694657));
#186517=CARTESIAN_POINT('Ctrl Pts',(-4.63537369330152,-3.65389805558936,
17.1861337944657));
#186518=CARTESIAN_POINT('Ctrl Pts',(-2.87916018483892,-1.89768454712676,
17.1365244194657));
#186519=CARTESIAN_POINT('Ctrl Pts',(-1.12294667637632,-0.141471038664144,
17.0869150444657));
#186520=CARTESIAN_POINT('Ctrl Pts',(1.36071428571434,-0.141471038664139,
17.0373056694657));
#186521=CARTESIAN_POINT('Ctrl Pts',(3.84437524780499,-0.141471038664133,
16.9876962944657));
#186522=CARTESIAN_POINT('Ctrl Pts',(5.6005887562676,-1.89768454712673,16.9380869194657));
#186523=CARTESIAN_POINT('Ctrl Pts',(7.35680226473021,-3.65389805558933,
16.8884775444657));
#186524=CARTESIAN_POINT('Ctrl Pts',(7.35680226473022,-6.13755901767999,
16.8388681694657));
#186525=CARTESIAN_POINT('Ctrl Pts',(7.35680226473022,-8.62121997977064,
16.7892587944657));
#186526=CARTESIAN_POINT('Ctrl Pts',(5.60058875626762,-10.3774334882333,
16.7396494194657));
#186527=CARTESIAN_POINT('Ctrl Pts',(3.84437524780502,-12.1336469966959,
16.6900400444657));
#186528=CARTESIAN_POINT('Ctrl Pts',(1.36071428571437,-12.1336469966959,
16.6404306694657));
#186529=CARTESIAN_POINT('Ctrl Pts',(-1.12294667637629,-12.1336469966959,
16.5908212944657));
#186530=CARTESIAN_POINT('Ctrl Pts',(-2.8791601848389,-10.3774334882333,
16.5412119194657));
#186531=CARTESIAN_POINT('Ctrl Pts',(-4.6353736933015,-8.62121997977068,
16.4916025444657));
#186532=CARTESIAN_POINT('Ctrl Pts',(-4.63537369330151,-6.13755901768002,
16.4419931694657));
#186533=CARTESIAN_POINT('Ctrl Pts',(-4.63537369330152,-3.65389805558936,
16.3923837944657));
#186534=CARTESIAN_POINT('Ctrl Pts',(-2.87916018483892,-1.89768454712676,
16.3427744194657));
#186535=CARTESIAN_POINT('Ctrl Pts',(-1.12294667637632,-0.141471038664144,
16.2931650444657));
#186536=CARTESIAN_POINT('Ctrl Pts',(1.36071428571433,-0.141471038664139,
16.2435556694657));
#186537=CARTESIAN_POINT('Ctrl Pts',(3.84437524780499,-0.141471038664133,
16.1939462944657));
#186538=CARTESIAN_POINT('Ctrl Pts',(5.6005887562676,-1.89768454712673,16.1443369194657));
#186539=CARTESIAN_POINT('Ctrl Pts',(7.35680226473021,-3.65389805558933,
16.0947275444657));
#186540=CARTESIAN_POINT('Ctrl Pts',(7.35680226473021,-6.13755901767999,
16.0451181694657));
#186541=CARTESIAN_POINT('Ctrl Pts',(7.35680226473022,-8.62121997977064,
15.9955087944657));
#186542=CARTESIAN_POINT('Ctrl Pts',(5.60058875626762,-10.3774334882333,
15.9458994194657));
#186543=CARTESIAN_POINT('Ctrl Pts',(3.84437524780502,-12.1336469966959,
15.8962900444657));
#186544=CARTESIAN_POINT('Ctrl Pts',(1.36071428571436,-12.1336469966959,
15.8466806694657));
#186545=CARTESIAN_POINT('Ctrl Pts',(-1.12294667637629,-12.1336469966959,
15.7970712944657));
#186546=CARTESIAN_POINT('Ctrl Pts',(-2.8791601848389,-10.3774334882333,
15.7474619194657));
#186547=CARTESIAN_POINT('Ctrl Pts',(-4.63537369330151,-8.62121997977068,
15.6978525444657));
#186548=CARTESIAN_POINT('Ctrl Pts',(-4.63537369330152,-6.13755901768002,
15.6482431694657));
#186549=CARTESIAN_POINT('Ctrl Pts',(-4.63537369330152,-3.65389805558936,
15.5986337944657));
#186550=CARTESIAN_POINT('Ctrl Pts',(-2.87916018483892,-1.89768454712676,
15.5490244194657));
#186551=CARTESIAN_POINT('Ctrl Pts',(-1.12294667637632,-0.141471038664144,
15.4994150444657));
#186552=CARTESIAN_POINT('Ctrl Pts',(1.36071428571433,-0.141471038664139,
15.4498056694657));
#186553=CARTESIAN_POINT('Ctrl Pts',(3.84437524780498,-0.141471038664133,
15.4001962944657));
#186554=CARTESIAN_POINT('Ctrl Pts',(5.60058875626759,-1.89768454712673,
15.3505869194657));
#186555=CARTESIAN_POINT('Ctrl Pts',(7.3568022647302,-3.65389805558933,15.3009775444657));
#186556=CARTESIAN_POINT('Ctrl Pts',(7.35680226473021,-6.13755901767999,
15.2513681694657));
#186557=CARTESIAN_POINT('Ctrl Pts',(7.35680226473022,-8.62121997977064,
15.2017587944657));
#186558=CARTESIAN_POINT('Ctrl Pts',(5.60058875626762,-10.3774334882333,
15.1521494194657));
#186559=CARTESIAN_POINT('Ctrl Pts',(3.84437524780502,-12.1336469966959,
15.1025400444657));
#186560=CARTESIAN_POINT('Ctrl Pts',(1.36071428571436,-12.1336469966959,
15.0529306694657));
#186561=CARTESIAN_POINT('Ctrl Pts',(-1.12294667637629,-12.1336469966959,
15.0033212944657));
#186562=CARTESIAN_POINT('Ctrl Pts',(-2.8791601848389,-10.3774334882333,
14.9537119194657));
#186563=CARTESIAN_POINT('Ctrl Pts',(-4.63537369330151,-8.62121997977068,
14.9041025444657));
#186564=CARTESIAN_POINT('Ctrl Pts',(-4.63537369330152,-6.13755901768002,
14.8544931694657));
#186565=CARTESIAN_POINT('Ctrl Pts',(-4.63537369330153,-3.65389805558936,
14.8048837944657));
#186566=CARTESIAN_POINT('Ctrl Pts',(-2.87916018483893,-1.89768454712676,
14.7552744194657));
#186567=CARTESIAN_POINT('Ctrl Pts',(-1.12294667637633,-0.141471038664144,
14.7056650444657));
#186568=CARTESIAN_POINT('Ctrl Pts',(1.36071428571433,-0.141471038664139,
14.6560556694657));
#186569=CARTESIAN_POINT('Ctrl Pts',(3.84437524780498,-0.141471038664133,
14.6064462944657));
#186570=CARTESIAN_POINT('Ctrl Pts',(5.60058875626759,-1.89768454712673,
14.5568369194657));
#186571=CARTESIAN_POINT('Ctrl Pts',(7.3568022647302,-3.65389805558933,14.5072275444657));
#186572=CARTESIAN_POINT('Ctrl Pts',(7.35680226473021,-6.13755901767999,
14.4576181694657));
#186573=CARTESIAN_POINT('Ctrl Pts',(7.35680226473021,-8.62121997977064,
14.4080087944657));
#186574=CARTESIAN_POINT('Ctrl Pts',(5.60058875626761,-10.3774334882333,
14.3583994194657));
#186575=CARTESIAN_POINT('Ctrl Pts',(3.84437524780501,-12.1336469966959,
14.3087900444657));
#186576=CARTESIAN_POINT('Ctrl Pts',(1.36071428571436,-12.1336469966959,
14.2591806694657));
#186577=CARTESIAN_POINT('Ctrl Pts',(-1.1229466763763,-12.1336469966959,
14.2095712944657));
#186578=CARTESIAN_POINT('Ctrl Pts',(-2.8791601848389,-10.3774334882333,
14.1599619194657));
#186579=CARTESIAN_POINT('Ctrl Pts',(-4.63537369330151,-8.62121997977068,
14.1103525444657));
#186580=CARTESIAN_POINT('Ctrl Pts',(-4.63537369330152,-6.13755901768002,
14.0607431694657));
#186581=CARTESIAN_POINT('Ctrl Pts',(-4.63537369330153,-3.65389805558936,
14.0111337944657));
#186582=CARTESIAN_POINT('Ctrl Pts',(-2.87916018483893,-1.89768454712676,
13.9615244194657));
#186583=CARTESIAN_POINT('Ctrl Pts',(-1.12294667637633,-0.141471038664144,
13.9119150444657));
#186584=CARTESIAN_POINT('Ctrl Pts',(1.36071428571432,-0.141471038664139,
13.8623056694657));
#186585=CARTESIAN_POINT('Ctrl Pts',(3.84437524780498,-0.141471038664133,
13.8126962944657));
#186586=CARTESIAN_POINT('Ctrl Pts',(5.60058875626759,-1.89768454712673,
13.7630869194657));
#186587=CARTESIAN_POINT('Ctrl Pts',(7.3568022647302,-3.65389805558933,13.7134775444657));
#186588=CARTESIAN_POINT('Ctrl Pts',(7.35680226473021,-6.13755901767999,
13.6638681694657));
#186589=CARTESIAN_POINT('Ctrl Pts',(7.35680226473021,-8.62121997977064,
13.6142587944657));
#186590=CARTESIAN_POINT('Ctrl Pts',(5.60058875626761,-10.3774334882333,
13.5646494194657));
#186591=CARTESIAN_POINT('Ctrl Pts',(3.84437524780501,-12.1336469966959,
13.5150400444657));
#186592=CARTESIAN_POINT('Ctrl Pts',(1.36071428571436,-12.1336469966959,
13.4654306694657));
#186593=CARTESIAN_POINT('Ctrl Pts',(-1.1229466763763,-12.1336469966959,
13.4158212944657));
#186594=CARTESIAN_POINT('Ctrl Pts',(-2.87916018483891,-10.3774334882333,
13.3662119194657));
#186595=CARTESIAN_POINT('Ctrl Pts',(-4.63537369330152,-8.62121997977068,
13.3166025444657));
#186596=CARTESIAN_POINT('Ctrl Pts',(-4.63537369330153,-6.13755901768002,
13.2669931694657));
#186597=CARTESIAN_POINT('Ctrl Pts',(-4.63537369330153,-3.65389805558936,
13.2173837944657));
#186598=CARTESIAN_POINT('Ctrl Pts',(-2.87916018483893,-1.89768454712676,
13.1677744194657));
#186599=CARTESIAN_POINT('Ctrl Pts',(-1.12294667637633,-0.141471038664144,
13.1181650444657));
#186600=CARTESIAN_POINT('Ctrl Pts',(1.36071428571432,-0.141471038664139,
13.0685556694657));
#186601=CARTESIAN_POINT('Ctrl Pts',(3.84437524780497,-0.141471038664133,
13.0189462944657));
#186602=CARTESIAN_POINT('Ctrl Pts',(5.60058875626759,-1.89768454712673,
12.9693369194657));
#186603=CARTESIAN_POINT('Ctrl Pts',(7.3568022647302,-3.65389805558933,12.9197275444657));
#186604=CARTESIAN_POINT('Ctrl Pts',(7.3568022647302,-6.13755901767999,12.8701181694657));
#186605=CARTESIAN_POINT('Ctrl Pts',(7.35680226473021,-8.62121997977064,
12.8205087944657));
#186606=CARTESIAN_POINT('Ctrl Pts',(5.60058875626761,-10.3774334882333,
12.7708994194657));
#186607=CARTESIAN_POINT('Ctrl Pts',(3.84437524780501,-12.1336469966959,
12.7212900444657));
#186608=CARTESIAN_POINT('Ctrl Pts',(1.36071428571435,-12.1336469966959,
12.6716806694657));
#186609=CARTESIAN_POINT('Ctrl Pts',(-1.1229466763763,-12.1336469966959,
12.6220712944657));
#186610=CARTESIAN_POINT('Ctrl Pts',(-2.87916018483891,-10.3774334882333,
12.5724619194657));
#186611=CARTESIAN_POINT('Ctrl Pts',(-4.63537369330152,-8.62121997977068,
12.5228525444657));
#186612=CARTESIAN_POINT('Ctrl Pts',(-4.63537369330153,-6.13755901768002,
12.4732431694657));
#186613=CARTESIAN_POINT('Ctrl Pts',(-4.63537369330153,-3.65389805558936,
12.4236337944657));
#186614=CARTESIAN_POINT('Ctrl Pts',(-2.87916018483893,-1.89768454712676,
12.3740244194657));
#186615=CARTESIAN_POINT('Ctrl Pts',(-1.12294667637633,-0.141471038664144,
12.3244150444657));
#186616=CARTESIAN_POINT('Ctrl Pts',(1.36071428571432,-0.141471038664139,
12.2748056694657));
#186617=CARTESIAN_POINT('Ctrl Pts',(3.84437524780497,-0.141471038664133,
12.2251962944657));
#186618=CARTESIAN_POINT('Ctrl Pts',(5.60058875626758,-1.89768454712673,
12.1755869194657));
#186619=CARTESIAN_POINT('Ctrl Pts',(7.35680226473019,-3.65389805558933,
12.1259775444657));
#186620=CARTESIAN_POINT('Ctrl Pts',(7.3568022647302,-6.13755901767999,12.0763681694657));
#186621=CARTESIAN_POINT('Ctrl Pts',(7.35680226473021,-8.62121997977064,
12.0267587944657));
#186622=CARTESIAN_POINT('Ctrl Pts',(5.60058875626761,-10.3774334882333,
11.9771494194657));
#186623=CARTESIAN_POINT('Ctrl Pts',(3.844375247805,-12.1336469966959,11.9275400444657));
#186624=CARTESIAN_POINT('Ctrl Pts',(1.36071428571435,-12.1336469966959,
11.8779306694657));
#186625=CARTESIAN_POINT('Ctrl Pts',(-1.12294667637631,-12.1336469966959,
11.8283212944657));
#186626=CARTESIAN_POINT('Ctrl Pts',(-2.87916018483891,-10.3774334882333,
11.7787119194657));
#186627=CARTESIAN_POINT('Ctrl Pts',(-4.63537369330152,-8.62121997977068,
11.7291025444657));
#186628=CARTESIAN_POINT('Ctrl Pts',(-4.63537369330153,-6.13755901768002,
11.6794931694657));
#186629=CARTESIAN_POINT('Ctrl Pts',(-4.63537369330154,-3.65389805558936,
11.6298837944657));
#186630=CARTESIAN_POINT('Ctrl Pts',(-2.87916018483894,-1.89768454712676,
11.5802744194657));
#186631=CARTESIAN_POINT('Ctrl Pts',(-1.12294667637634,-0.141471038664144,
11.5306650444657));
#186632=CARTESIAN_POINT('Ctrl Pts',(1.36071428571432,-0.141471038664139,
11.4810556694657));
#186633=CARTESIAN_POINT('Ctrl Pts',(3.84437524780497,-0.141471038664133,
11.4314462944657));
#186634=CARTESIAN_POINT('Ctrl Pts',(5.60058875626758,-1.89768454712673,
11.3818369194657));
#186635=CARTESIAN_POINT('Ctrl Pts',(7.35680226473019,-3.65389805558933,
11.3322275444657));
#186636=CARTESIAN_POINT('Ctrl Pts',(7.3568022647302,-6.13755901767999,11.2826181694657));
#186637=CARTESIAN_POINT('Ctrl Pts',(7.3568022647302,-8.62121997977064,11.2330087944657));
#186638=CARTESIAN_POINT('Ctrl Pts',(5.6005887562676,-10.3774334882333,11.1833994194657));
#186639=CARTESIAN_POINT('Ctrl Pts',(3.844375247805,-12.1336469966959,11.1337900444657));
#186640=CARTESIAN_POINT('Ctrl Pts',(1.36071428571435,-12.1336469966959,
11.0841806694657));
#186641=CARTESIAN_POINT('Ctrl Pts',(-1.12294667637631,-12.1336469966959,
11.0345712944657));
#186642=CARTESIAN_POINT('Ctrl Pts',(-2.87916018483892,-10.3774334882333,
10.9849619194657));
#186643=CARTESIAN_POINT('Ctrl Pts',(-4.63537369330153,-8.62121997977068,
10.9353525444657));
#186644=CARTESIAN_POINT('Ctrl Pts',(-4.63537369330153,-6.13755901768002,
10.8857431694657));
#186645=CARTESIAN_POINT('Ctrl Pts',(-4.63537369330154,-3.65389805558936,
10.8361337944657));
#186646=CARTESIAN_POINT('Ctrl Pts',(-2.87916018483894,-1.89768454712676,
10.7865244194657));
#186647=CARTESIAN_POINT('Ctrl Pts',(-1.12294667637634,-0.141471038664144,
10.7369150444657));
#186648=CARTESIAN_POINT('Ctrl Pts',(1.36071428571431,-0.141471038664139,
10.6873056694657));
#186649=CARTESIAN_POINT('Ctrl Pts',(3.84437524780497,-0.141471038664133,
10.6376962944657));
#186650=CARTESIAN_POINT('Ctrl Pts',(5.60058875626758,-1.89768454712673,
10.5880869194657));
#186651=CARTESIAN_POINT('Ctrl Pts',(7.35680226473019,-3.65389805558933,
10.5384775444657));
#186652=CARTESIAN_POINT('Ctrl Pts',(7.35680226473019,-6.13755901767999,
10.4888681694657));
#186653=CARTESIAN_POINT('Ctrl Pts',(7.3568022647302,-8.62121997977064,10.4392587944657));
#186654=CARTESIAN_POINT('Ctrl Pts',(5.6005887562676,-10.3774334882333,10.3896494194657));
#186655=CARTESIAN_POINT('Ctrl Pts',(3.844375247805,-12.1336469966959,10.3400400444657));
#186656=CARTESIAN_POINT('Ctrl Pts',(1.36071428571435,-12.1336469966959,
10.2904306694657));
#186657=CARTESIAN_POINT('Ctrl Pts',(-1.12294667637631,-12.1336469966959,
10.2408212944657));
#186658=CARTESIAN_POINT('Ctrl Pts',(-2.87916018483892,-10.3774334882333,
10.1912119194657));
#186659=CARTESIAN_POINT('Ctrl Pts',(-4.63537369330153,-8.62121997977068,
10.1416025444657));
#186660=CARTESIAN_POINT('Ctrl Pts',(-4.63537369330154,-6.13755901768002,
10.0919931694657));
#186661=CARTESIAN_POINT('Ctrl Pts',(-4.63537369330154,-3.65389805558936,
10.0423837944657));
#186662=CARTESIAN_POINT('Ctrl Pts',(-2.87916018483894,-1.89768454712676,
9.99277441946573));
#186663=CARTESIAN_POINT('Ctrl Pts',(-1.12294667637634,-0.141471038664144,
9.94316504446573));
#186664=CARTESIAN_POINT('Ctrl Pts',(1.36071428571431,-0.141471038664139,
9.89355566946572));
#186665=CARTESIAN_POINT('Ctrl Pts',(3.84437524780496,-0.141471038664133,
9.84394629446571));
#186666=CARTESIAN_POINT('Ctrl Pts',(5.60058875626757,-1.89768454712673,
9.7943369194657));
#186667=CARTESIAN_POINT('Ctrl Pts',(7.35680226473018,-3.65389805558933,
9.74472754446569));
#186668=CARTESIAN_POINT('Ctrl Pts',(7.35680226473019,-6.13755901767999,
9.69511816946569));
#186669=CARTESIAN_POINT('Ctrl Pts',(7.3568022647302,-8.62121997977064,9.6455087944657));
#186670=CARTESIAN_POINT('Ctrl Pts',(5.6005887562676,-10.3774334882333,9.5958994194657));
#186671=CARTESIAN_POINT('Ctrl Pts',(3.844375247805,-12.1336469966959,9.54629004446571));
#186672=CARTESIAN_POINT('Ctrl Pts',(1.36071428571434,-12.1336469966959,
9.49668066946572));
#186673=CARTESIAN_POINT('Ctrl Pts',(-1.12294667637631,-12.1336469966959,
9.44707129446572));
#186674=CARTESIAN_POINT('Ctrl Pts',(-2.87916018483892,-10.3774334882333,
9.39746191946573));
#186675=CARTESIAN_POINT('Ctrl Pts',(-4.63537369330153,-8.62121997977068,
9.34785254446574));
#186676=CARTESIAN_POINT('Ctrl Pts',(-4.63537369330154,-6.13755901768002,
9.29824316946574));
#186677=CARTESIAN_POINT('Ctrl Pts',(-4.63537369330155,-3.65389805558936,
9.24863379446574));
#186678=CARTESIAN_POINT('Ctrl Pts',(-2.87916018483894,-1.89768454712676,
9.19902441946573));
#186679=CARTESIAN_POINT('Ctrl Pts',(-1.12294667637634,-0.141471038664144,
9.14941504446572));
#186680=CARTESIAN_POINT('Ctrl Pts',(1.36071428571431,-0.141471038664139,
9.09980566946571));
#186681=CARTESIAN_POINT('Ctrl Pts',(3.84437524780496,-0.141471038664133,
9.05019629446571));
#186682=CARTESIAN_POINT('Ctrl Pts',(5.60058875626757,-1.89768454712673,
9.0005869194657));
#186683=CARTESIAN_POINT('Ctrl Pts',(7.35680226473018,-3.65389805558933,
8.95097754446569));
#186684=CARTESIAN_POINT('Ctrl Pts',(7.35680226473019,-6.13755901767999,
8.90136816946569));
#186685=CARTESIAN_POINT('Ctrl Pts',(7.3568022647302,-8.62121997977064,8.8517587944657));
#186686=CARTESIAN_POINT('Ctrl Pts',(5.60058875626759,-10.3774334882333,
8.8021494194657));
#186687=CARTESIAN_POINT('Ctrl Pts',(3.84437524780499,-12.1336469966959,
8.75254004446571));
#186688=CARTESIAN_POINT('Ctrl Pts',(1.36071428571434,-12.1336469966959,
8.70293066946572));
#186689=CARTESIAN_POINT('Ctrl Pts',(-1.12294667637632,-12.1336469966959,
8.65332129446573));
#186690=CARTESIAN_POINT('Ctrl Pts',(-2.87916018483892,-10.3774334882333,
8.60371191946573));
#186691=CARTESIAN_POINT('Ctrl Pts',(-4.63537369330153,-8.62121997977068,
8.55410254446574));
#186692=CARTESIAN_POINT('Ctrl Pts',(-4.63537369330154,-6.13755901768002,
8.50449316946573));
#186693=CARTESIAN_POINT('Ctrl Pts',(-4.63537369330155,-3.65389805558936,
8.45488379446574));
#186694=CARTESIAN_POINT('Ctrl Pts',(-2.87916018483895,-1.89768454712676,
8.40527441946573));
#186695=CARTESIAN_POINT('Ctrl Pts',(-1.12294667637635,-0.141471038664144,
8.35566504446572));
#186696=CARTESIAN_POINT('Ctrl Pts',(1.36071428571431,-0.141471038664139,
8.30605566946572));
#186697=CARTESIAN_POINT('Ctrl Pts',(3.84437524780496,-0.141471038664133,
8.25644629446571));
#186698=CARTESIAN_POINT('Ctrl Pts',(5.60058875626757,-1.89768454712673,
8.2068369194657));
#186699=CARTESIAN_POINT('Ctrl Pts',(7.35680226473018,-3.65389805558933,
8.15722754446569));
#186700=CARTESIAN_POINT('Ctrl Pts',(7.35680226473019,-6.13755901767999,
8.1076181694657));
#186701=CARTESIAN_POINT('Ctrl Pts',(7.35680226473019,-8.62121997977064,
8.05800879446569));
#186702=CARTESIAN_POINT('Ctrl Pts',(5.60058875626759,-10.3774334882333,
8.0083994194657));
#186703=CARTESIAN_POINT('Ctrl Pts',(3.84437524780499,-12.1336469966959,
7.95879004446571));
#186704=CARTESIAN_POINT('Ctrl Pts',(1.36071428571434,-12.1336469966959,
7.90918066946572));
#186705=CARTESIAN_POINT('Ctrl Pts',(-1.12294667637632,-12.1336469966959,
7.85957129446573));
#186706=CARTESIAN_POINT('Ctrl Pts',(-2.87916018483893,-10.3774334882333,
7.80996191946573));
#186707=CARTESIAN_POINT('Ctrl Pts',(-4.63537369330154,-8.62121997977068,
7.76035254446574));
#186708=CARTESIAN_POINT('Ctrl Pts',(-4.63537369330154,-6.13755901768002,
7.71074316946574));
#186709=CARTESIAN_POINT('Ctrl Pts',(-4.63537369330155,-3.65389805558936,
7.66113379446574));
#186710=CARTESIAN_POINT('Ctrl Pts',(-2.87916018483895,-1.89768454712676,
7.61152441946573));
#186711=CARTESIAN_POINT('Ctrl Pts',(-1.12294667637635,-0.141471038664144,
7.56191504446572));
#186712=CARTESIAN_POINT('Ctrl Pts',(1.3607142857143,-0.141471038664139,
7.51230566946572));
#186713=CARTESIAN_POINT('Ctrl Pts',(3.84437524780496,-0.141471038664133,
7.46269629446571));
#186714=CARTESIAN_POINT('Ctrl Pts',(5.60058875626757,-1.89768454712673,
7.4130869194657));
#186715=CARTESIAN_POINT('Ctrl Pts',(7.35680226473017,-3.65389805558933,
7.36347754446569));
#186716=CARTESIAN_POINT('Ctrl Pts',(7.35680226473018,-6.13755901767999,
7.3138681694657));
#186717=CARTESIAN_POINT('Ctrl Pts',(7.35680226473019,-8.62121997977064,
7.2642587944657));
#186718=CARTESIAN_POINT('Ctrl Pts',(5.60058875626759,-10.3774334882333,
7.2146494194657));
#186719=CARTESIAN_POINT('Ctrl Pts',(3.84437524780499,-12.1336469966959,
7.16504004446571));
#186720=CARTESIAN_POINT('Ctrl Pts',(1.36071428571433,-12.1336469966959,
7.11543066946572));
#186721=CARTESIAN_POINT('Ctrl Pts',(-1.12294667637632,-12.1336469966959,
7.06582129446573));
#186722=CARTESIAN_POINT('Ctrl Pts',(-2.87916018483893,-10.3774334882333,
7.01621191946573));
#186723=CARTESIAN_POINT('Ctrl Pts',(-4.63537369330154,-8.62121997977068,
6.96660254446574));
#186724=CARTESIAN_POINT('Ctrl Pts',(-4.63537369330155,-6.13755901768002,
6.91699316946574));
#186725=CARTESIAN_POINT('Ctrl Pts',(-4.63537369330155,-3.65389805558936,
6.86738379446574));
#186726=CARTESIAN_POINT('Ctrl Pts',(-2.87916018483895,-1.89768454712676,
6.81777441946573));
#186727=CARTESIAN_POINT('Ctrl Pts',(-1.12294667637635,-0.141471038664144,
6.76816504446573));
#186728=CARTESIAN_POINT('Ctrl Pts',(1.3607142857143,-0.141471038664139,
6.71855566946572));
#186729=CARTESIAN_POINT('Ctrl Pts',(3.84437524780495,-0.141471038664133,
6.66894629446571));
#186730=CARTESIAN_POINT('Ctrl Pts',(5.60058875626756,-1.89768454712673,
6.6193369194657));
#186731=CARTESIAN_POINT('Ctrl Pts',(7.35680226473017,-3.65389805558933,
6.5697275444657));
#186732=CARTESIAN_POINT('Ctrl Pts',(7.35680226473018,-6.13755901767999,
6.52011816946569));
#186733=CARTESIAN_POINT('Ctrl Pts',(7.35680226473019,-8.62121997977064,
6.47050879446569));
#186734=CARTESIAN_POINT('Ctrl Pts',(5.60058875626759,-10.3774334882333,
6.4208994194657));
#186735=CARTESIAN_POINT('Ctrl Pts',(3.84437524780499,-12.1336469966959,
6.37129004446571));
#186736=CARTESIAN_POINT('Ctrl Pts',(1.36071428571433,-12.1336469966959,
6.32168066946572));
#186737=CARTESIAN_POINT('Ctrl Pts',(-1.0133022969909,-12.1336469966959,
6.27426136356799));
#186738=CARTESIAN_POINT('Ctrl Pts',(-2.74388712110306,-10.508522108722,
6.22624848135568));
#186739=CARTESIAN_POINT('Ctrl Pts',(2.32591428571431,-0.263200650536821,
12.2299262689386));
#186740=CARTESIAN_POINT('Ctrl Pts',(2.32591428571432,-0.312737737217565,
12.2015341352953));
#186741=CARTESIAN_POINT('Ctrl Pts',(2.32591428571433,-0.362277026585109,
12.1731458443826));
#186742=CARTESIAN_POINT('Ctrl Pts',(2.32591428571433,-0.461360350763143,
12.1163775458784));
#186743=CARTESIAN_POINT('Ctrl Pts',(2.32591428571433,-0.510904385770731,
12.0879975378191));
#186744=CARTESIAN_POINT('Ctrl Pts',(2.32591428571433,-0.56045098166893,
12.059622001738));
#186745=CARTESIAN_POINT('Ctrl Pts',(2.32591428571433,-0.635741057557973,
12.0165030704329));
#186746=CARTESIAN_POINT('Ctrl Pts',(2.32591428571452,-0.711037042002808,
11.9733944539958));
#186747=CARTESIAN_POINT('Ctrl Pts',(2.32591428571431,-0.786339686702723,
11.9302974765442));
#186748=CARTESIAN_POINT('Ctrl Pts',(0.395514285714296,-0.786339686702721,
11.1806419873872));
#186749=CARTESIAN_POINT('Ctrl Pts',(0.395514285714296,-0.736608476556577,
11.2086927121756));
#186750=CARTESIAN_POINT('Ctrl Pts',(0.395514285714327,-0.686884992853215,
11.2367571389387));
#186751=CARTESIAN_POINT('Ctrl Pts',(0.395514285714327,-0.637168644611795,
11.2648341961437));
#186752=CARTESIAN_POINT('Ctrl Pts',(0.395514285714327,-0.587452296636246,
11.2929112531986));
#186753=CARTESIAN_POINT('Ctrl Pts',(0.395514285714018,-0.537743081404176,
11.3210009434732));
#186754=CARTESIAN_POINT('Ctrl Pts',(0.395514285714018,-0.488040466409083,
11.3491023037879));
#186755=CARTESIAN_POINT('Ctrl Pts',(0.395514285714018,-0.413079402383481,
11.3914845380016));
#186756=CARTESIAN_POINT('Ctrl Pts',(0.395514285714313,-0.338133333565084,
11.4338933027555));
#186757=CARTESIAN_POINT('Ctrl Pts',(0.39551428571431,-0.263200650536827,
11.4763256949929));
#186758=CARTESIAN_POINT('Ctrl Pts',(1.36071428571437,-11.5751282694896,
17.9054697319657));
#186759=CARTESIAN_POINT('Ctrl Pts',(-0.89160064472808,-11.5751282694896,
17.8558603569657));
#186760=CARTESIAN_POINT('Ctrl Pts',(-2.48422780541164,-9.98250110880602,
17.8062509819657));
#186761=CARTESIAN_POINT('Ctrl Pts',(-4.07685496609521,-8.38987394812247,
17.7566416069657));
#186762=CARTESIAN_POINT('Ctrl Pts',(-4.07685496609522,-6.13755901768002,
17.7070322319657));
#186763=CARTESIAN_POINT('Ctrl Pts',(-4.07685496609522,-3.88524408723757,
17.6574228569657));
#186764=CARTESIAN_POINT('Ctrl Pts',(-2.48422780541167,-2.29261692655401,
17.6078134819657));
#186765=CARTESIAN_POINT('Ctrl Pts',(-0.891600644728108,-0.699989765870437,
17.5582041069657));
#186766=CARTESIAN_POINT('Ctrl Pts',(1.36071428571434,-0.699989765870433,
17.5085947319657));
#186767=CARTESIAN_POINT('Ctrl Pts',(3.61302921615679,-0.699989765870427,
17.4589853569657));
#186768=CARTESIAN_POINT('Ctrl Pts',(5.20565637684035,-2.29261692655398,
17.4093759819657));
#186769=CARTESIAN_POINT('Ctrl Pts',(6.79828353752392,-3.88524408723754,
17.3597666069657));
#186770=CARTESIAN_POINT('Ctrl Pts',(6.79828353752392,-6.13755901767999,
17.3101572319657));
#186771=CARTESIAN_POINT('Ctrl Pts',(6.79828353752393,-8.38987394812244,
17.2605478569657));
#186772=CARTESIAN_POINT('Ctrl Pts',(5.20565637684037,-9.982501108806,17.2109384819657));
#186773=CARTESIAN_POINT('Ctrl Pts',(3.61302921615682,-11.5751282694896,
17.1613291069657));
#186774=CARTESIAN_POINT('Ctrl Pts',(1.36071428571437,-11.5751282694896,
17.1117197319657));
#186775=CARTESIAN_POINT('Ctrl Pts',(-0.891600644728083,-11.5751282694896,
17.0621103569657));
#186776=CARTESIAN_POINT('Ctrl Pts',(-2.48422780541165,-9.98250110880602,
17.0125009819657));
#186777=CARTESIAN_POINT('Ctrl Pts',(-4.07685496609521,-8.38987394812247,
16.9628916069657));
#186778=CARTESIAN_POINT('Ctrl Pts',(-4.07685496609522,-6.13755901768002,
16.9132822319657));
#186779=CARTESIAN_POINT('Ctrl Pts',(-4.07685496609522,-3.88524408723757,
16.8636728569657));
#186780=CARTESIAN_POINT('Ctrl Pts',(-2.48422780541167,-2.29261692655401,
16.8140634819657));
#186781=CARTESIAN_POINT('Ctrl Pts',(-0.891600644728111,-0.699989765870437,
16.7644541069657));
#186782=CARTESIAN_POINT('Ctrl Pts',(1.36071428571434,-0.699989765870433,
16.7148447319657));
#186783=CARTESIAN_POINT('Ctrl Pts',(3.61302921615678,-0.699989765870427,
16.6652353569657));
#186784=CARTESIAN_POINT('Ctrl Pts',(5.20565637684035,-2.29261692655398,
16.6156259819657));
#186785=CARTESIAN_POINT('Ctrl Pts',(6.79828353752391,-3.88524408723754,
16.5660166069657));
#186786=CARTESIAN_POINT('Ctrl Pts',(6.79828353752392,-6.13755901767999,
16.5164072319657));
#186787=CARTESIAN_POINT('Ctrl Pts',(6.79828353752393,-8.38987394812244,
16.4667978569657));
#186788=CARTESIAN_POINT('Ctrl Pts',(5.20565637684037,-9.982501108806,16.4171884819657));
#186789=CARTESIAN_POINT('Ctrl Pts',(3.61302921615681,-11.5751282694896,
16.3675791069657));
#186790=CARTESIAN_POINT('Ctrl Pts',(1.36071428571436,-11.5751282694896,
16.3179697319657));
#186791=CARTESIAN_POINT('Ctrl Pts',(-0.891600644728086,-11.5751282694896,
16.2683603569657));
#186792=CARTESIAN_POINT('Ctrl Pts',(-2.48422780541165,-9.98250110880602,
16.2187509819657));
#186793=CARTESIAN_POINT('Ctrl Pts',(-4.07685496609521,-8.38987394812247,
16.1691416069657));
#186794=CARTESIAN_POINT('Ctrl Pts',(-4.07685496609522,-6.13755901768002,
16.1195322319657));
#186795=CARTESIAN_POINT('Ctrl Pts',(-4.07685496609523,-3.88524408723757,
16.0699228569657));
#186796=CARTESIAN_POINT('Ctrl Pts',(-2.48422780541167,-2.29261692655401,
16.0203134819657));
#186797=CARTESIAN_POINT('Ctrl Pts',(-0.891600644728114,-0.699989765870437,
15.9707041069657));
#186798=CARTESIAN_POINT('Ctrl Pts',(1.36071428571433,-0.699989765870433,
15.9210947319657));
#186799=CARTESIAN_POINT('Ctrl Pts',(3.61302921615678,-0.699989765870427,
15.8714853569657));
#186800=CARTESIAN_POINT('Ctrl Pts',(5.20565637684035,-2.29261692655398,
15.8218759819657));
#186801=CARTESIAN_POINT('Ctrl Pts',(6.79828353752391,-3.88524408723754,
15.7722666069657));
#186802=CARTESIAN_POINT('Ctrl Pts',(6.79828353752392,-6.13755901767999,
15.7226572319657));
#186803=CARTESIAN_POINT('Ctrl Pts',(6.79828353752392,-8.38987394812244,
15.6730478569657));
#186804=CARTESIAN_POINT('Ctrl Pts',(5.20565637684037,-9.982501108806,15.6234384819657));
#186805=CARTESIAN_POINT('Ctrl Pts',(3.61302921615681,-11.5751282694896,
15.5738291069657));
#186806=CARTESIAN_POINT('Ctrl Pts',(1.36071428571436,-11.5751282694896,
15.5242197319657));
#186807=CARTESIAN_POINT('Ctrl Pts',(-0.891600644728088,-11.5751282694896,
15.4746103569657));
#186808=CARTESIAN_POINT('Ctrl Pts',(-2.48422780541165,-9.98250110880602,
15.4250009819657));
#186809=CARTESIAN_POINT('Ctrl Pts',(-4.07685496609522,-8.38987394812247,
15.3753916069657));
#186810=CARTESIAN_POINT('Ctrl Pts',(-4.07685496609522,-6.13755901768002,
15.3257822319657));
#186811=CARTESIAN_POINT('Ctrl Pts',(-4.07685496609523,-3.88524408723757,
15.2761728569657));
#186812=CARTESIAN_POINT('Ctrl Pts',(-2.48422780541167,-2.29261692655401,
15.2265634819657));
#186813=CARTESIAN_POINT('Ctrl Pts',(-0.891600644728116,-0.699989765870437,
15.1769541069657));
#186814=CARTESIAN_POINT('Ctrl Pts',(1.36071428571433,-0.699989765870433,
15.1273447319657));
#186815=CARTESIAN_POINT('Ctrl Pts',(3.61302921615678,-0.699989765870427,
15.0777353569657));
#186816=CARTESIAN_POINT('Ctrl Pts',(5.20565637684034,-2.29261692655398,
15.0281259819657));
#186817=CARTESIAN_POINT('Ctrl Pts',(6.79828353752391,-3.88524408723754,
14.9785166069657));
#186818=CARTESIAN_POINT('Ctrl Pts',(6.79828353752392,-6.13755901767999,
14.9289072319657));
#186819=CARTESIAN_POINT('Ctrl Pts',(6.79828353752392,-8.38987394812244,
14.8792978569657));
#186820=CARTESIAN_POINT('Ctrl Pts',(5.20565637684036,-9.982501108806,14.8296884819657));
#186821=CARTESIAN_POINT('Ctrl Pts',(3.61302921615681,-11.5751282694896,
14.7800791069657));
#186822=CARTESIAN_POINT('Ctrl Pts',(1.36071428571436,-11.5751282694896,
14.7304697319657));
#186823=CARTESIAN_POINT('Ctrl Pts',(-0.891600644728091,-11.5751282694896,
14.6808603569657));
#186824=CARTESIAN_POINT('Ctrl Pts',(-2.48422780541165,-9.98250110880602,
14.6312509819657));
#186825=CARTESIAN_POINT('Ctrl Pts',(-4.07685496609522,-8.38987394812247,
14.5816416069657));
#186826=CARTESIAN_POINT('Ctrl Pts',(-4.07685496609523,-6.13755901768002,
14.5320322319657));
#186827=CARTESIAN_POINT('Ctrl Pts',(-4.07685496609523,-3.88524408723757,
14.4824228569657));
#186828=CARTESIAN_POINT('Ctrl Pts',(-2.48422780541168,-2.29261692655401,
14.4328134819657));
#186829=CARTESIAN_POINT('Ctrl Pts',(-0.891600644728119,-0.699989765870437,
14.3832041069657));
#186830=CARTESIAN_POINT('Ctrl Pts',(1.36071428571433,-0.699989765870433,
14.3335947319657));
#186831=CARTESIAN_POINT('Ctrl Pts',(3.61302921615678,-0.699989765870427,
14.2839853569657));
#186832=CARTESIAN_POINT('Ctrl Pts',(5.20565637684034,-2.29261692655398,
14.2343759819657));
#186833=CARTESIAN_POINT('Ctrl Pts',(6.79828353752391,-3.88524408723754,
14.1847666069657));
#186834=CARTESIAN_POINT('Ctrl Pts',(6.79828353752391,-6.13755901767999,
14.1351572319657));
#186835=CARTESIAN_POINT('Ctrl Pts',(6.79828353752392,-8.38987394812244,
14.0855478569657));
#186836=CARTESIAN_POINT('Ctrl Pts',(5.20565637684036,-9.982501108806,14.0359384819657));
#186837=CARTESIAN_POINT('Ctrl Pts',(3.61302921615681,-11.5751282694896,
13.9863291069657));
#186838=CARTESIAN_POINT('Ctrl Pts',(1.36071428571436,-11.5751282694896,
13.9367197319657));
#186839=CARTESIAN_POINT('Ctrl Pts',(-0.891600644728094,-11.5751282694896,
13.8871103569657));
#186840=CARTESIAN_POINT('Ctrl Pts',(-2.48422780541166,-9.98250110880602,
13.8375009819657));
#186841=CARTESIAN_POINT('Ctrl Pts',(-4.07685496609522,-8.38987394812247,
13.7878916069657));
#186842=CARTESIAN_POINT('Ctrl Pts',(-4.07685496609523,-6.13755901768002,
13.7382822319657));
#186843=CARTESIAN_POINT('Ctrl Pts',(-4.07685496609524,-3.88524408723757,
13.6886728569657));
#186844=CARTESIAN_POINT('Ctrl Pts',(-2.48422780541168,-2.29261692655401,
13.6390634819657));
#186845=CARTESIAN_POINT('Ctrl Pts',(-0.891600644728122,-0.699989765870437,
13.5894541069657));
#186846=CARTESIAN_POINT('Ctrl Pts',(1.36071428571433,-0.699989765870433,
13.5398447319657));
#186847=CARTESIAN_POINT('Ctrl Pts',(3.61302921615677,-0.699989765870427,
13.4902353569657));
#186848=CARTESIAN_POINT('Ctrl Pts',(5.20565637684034,-2.29261692655398,
13.4406259819657));
#186849=CARTESIAN_POINT('Ctrl Pts',(6.7982835375239,-3.88524408723754,13.3910166069657));
#186850=CARTESIAN_POINT('Ctrl Pts',(6.79828353752391,-6.13755901767999,
13.3414072319657));
#186851=CARTESIAN_POINT('Ctrl Pts',(6.79828353752391,-8.38987394812244,
13.2917978569657));
#186852=CARTESIAN_POINT('Ctrl Pts',(5.20565637684036,-9.982501108806,13.2421884819657));
#186853=CARTESIAN_POINT('Ctrl Pts',(3.6130292161568,-11.5751282694896,13.1925791069657));
#186854=CARTESIAN_POINT('Ctrl Pts',(1.36071428571435,-11.5751282694896,
13.1429697319657));
#186855=CARTESIAN_POINT('Ctrl Pts',(-0.891600644728097,-11.5751282694896,
13.0933603569657));
#186856=CARTESIAN_POINT('Ctrl Pts',(-2.48422780541166,-9.98250110880602,
13.0437509819657));
#186857=CARTESIAN_POINT('Ctrl Pts',(-4.07685496609523,-8.38987394812247,
12.9941416069657));
#186858=CARTESIAN_POINT('Ctrl Pts',(-4.07685496609523,-6.13755901768002,
12.9445322319657));
#186859=CARTESIAN_POINT('Ctrl Pts',(-4.07685496609524,-3.88524408723757,
12.8949228569657));
#186860=CARTESIAN_POINT('Ctrl Pts',(-2.48422780541168,-2.29261692655401,
12.8453134819657));
#186861=CARTESIAN_POINT('Ctrl Pts',(-0.891600644728125,-0.699989765870437,
12.7957041069657));
#186862=CARTESIAN_POINT('Ctrl Pts',(1.36071428571432,-0.699989765870433,
12.7460947319657));
#186863=CARTESIAN_POINT('Ctrl Pts',(3.61302921615677,-0.699989765870427,
12.6964853569657));
#186864=CARTESIAN_POINT('Ctrl Pts',(5.20565637684033,-2.29261692655398,
12.6468759819657));
#186865=CARTESIAN_POINT('Ctrl Pts',(6.7982835375239,-3.88524408723754,12.5972666069657));
#186866=CARTESIAN_POINT('Ctrl Pts',(6.79828353752391,-6.13755901767999,
12.5476572319657));
#186867=CARTESIAN_POINT('Ctrl Pts',(6.79828353752391,-8.38987394812244,
12.4980478569657));
#186868=CARTESIAN_POINT('Ctrl Pts',(5.20565637684036,-9.982501108806,12.4484384819657));
#186869=CARTESIAN_POINT('Ctrl Pts',(3.6130292161568,-11.5751282694896,12.3988291069657));
#186870=CARTESIAN_POINT('Ctrl Pts',(1.36071428571435,-11.5751282694896,
12.3492197319657));
#186871=CARTESIAN_POINT('Ctrl Pts',(-0.8916006447281,-11.5751282694896,
12.2996103569657));
#186872=CARTESIAN_POINT('Ctrl Pts',(-2.48422780541166,-9.98250110880602,
12.2500009819657));
#186873=CARTESIAN_POINT('Ctrl Pts',(-4.07685496609523,-8.38987394812247,
12.2003916069657));
#186874=CARTESIAN_POINT('Ctrl Pts',(-4.07685496609523,-6.13755901768002,
12.1507822319657));
#186875=CARTESIAN_POINT('Ctrl Pts',(-4.07685496609524,-3.88524408723757,
12.1011728569657));
#186876=CARTESIAN_POINT('Ctrl Pts',(-2.48422780541168,-2.29261692655401,
12.0515634819657));
#186877=CARTESIAN_POINT('Ctrl Pts',(-0.891600644728128,-0.699989765870437,
12.0019541069657));
#186878=CARTESIAN_POINT('Ctrl Pts',(1.36071428571432,-0.699989765870433,
11.9523447319657));
#186879=CARTESIAN_POINT('Ctrl Pts',(3.61302921615677,-0.699989765870427,
11.9027353569657));
#186880=CARTESIAN_POINT('Ctrl Pts',(5.20565637684033,-2.29261692655398,
11.8531259819657));
#186881=CARTESIAN_POINT('Ctrl Pts',(6.7982835375239,-3.88524408723754,11.8035166069657));
#186882=CARTESIAN_POINT('Ctrl Pts',(6.79828353752391,-6.13755901767999,
11.7539072319657));
#186883=CARTESIAN_POINT('Ctrl Pts',(6.79828353752391,-8.38987394812244,
11.7042978569657));
#186884=CARTESIAN_POINT('Ctrl Pts',(5.20565637684035,-9.982501108806,11.6546884819657));
#186885=CARTESIAN_POINT('Ctrl Pts',(3.6130292161568,-11.5751282694896,11.6050791069657));
#186886=CARTESIAN_POINT('Ctrl Pts',(1.36071428571435,-11.5751282694896,
11.5554697319657));
#186887=CARTESIAN_POINT('Ctrl Pts',(-0.891600644728103,-11.5751282694896,
11.5058603569657));
#186888=CARTESIAN_POINT('Ctrl Pts',(-2.48422780541167,-9.98250110880602,
11.4562509819657));
#186889=CARTESIAN_POINT('Ctrl Pts',(-4.07685496609523,-8.38987394812247,
11.4066416069657));
#186890=CARTESIAN_POINT('Ctrl Pts',(-4.07685496609524,-6.13755901768002,
11.3570322319657));
#186891=CARTESIAN_POINT('Ctrl Pts',(-4.07685496609524,-3.88524408723757,
11.3074228569657));
#186892=CARTESIAN_POINT('Ctrl Pts',(-2.48422780541169,-2.29261692655401,
11.2578134819657));
#186893=CARTESIAN_POINT('Ctrl Pts',(-0.89160064472813,-0.699989765870437,
11.2082041069657));
#186894=CARTESIAN_POINT('Ctrl Pts',(1.36071428571432,-0.699989765870433,
11.1585947319657));
#186895=CARTESIAN_POINT('Ctrl Pts',(3.61302921615676,-0.699989765870427,
11.1089853569657));
#186896=CARTESIAN_POINT('Ctrl Pts',(5.20565637684033,-2.29261692655398,
11.0593759819657));
#186897=CARTESIAN_POINT('Ctrl Pts',(6.7982835375239,-3.88524408723754,11.0097666069657));
#186898=CARTESIAN_POINT('Ctrl Pts',(6.7982835375239,-6.13755901767999,10.9601572319657));
#186899=CARTESIAN_POINT('Ctrl Pts',(6.79828353752391,-8.38987394812244,
10.9105478569657));
#186900=CARTESIAN_POINT('Ctrl Pts',(5.20565637684035,-9.982501108806,10.8609384819657));
#186901=CARTESIAN_POINT('Ctrl Pts',(3.61302921615679,-11.5751282694896,
10.8113291069657));
#186902=CARTESIAN_POINT('Ctrl Pts',(1.36071428571434,-11.5751282694896,
10.7617197319657));
#186903=CARTESIAN_POINT('Ctrl Pts',(-0.891600644728105,-11.5751282694896,
10.7121103569657));
#186904=CARTESIAN_POINT('Ctrl Pts',(-2.48422780541167,-9.98250110880602,
10.6625009819657));
#186905=CARTESIAN_POINT('Ctrl Pts',(-4.07685496609523,-8.38987394812247,
10.6128916069657));
#186906=CARTESIAN_POINT('Ctrl Pts',(-4.07685496609524,-6.13755901768002,
10.5632822319657));
#186907=CARTESIAN_POINT('Ctrl Pts',(-4.07685496609525,-3.88524408723757,
10.5136728569657));
#186908=CARTESIAN_POINT('Ctrl Pts',(-2.48422780541169,-2.29261692655401,
10.4640634819657));
#186909=CARTESIAN_POINT('Ctrl Pts',(-0.891600644728133,-0.699989765870437,
10.4144541069657));
#186910=CARTESIAN_POINT('Ctrl Pts',(1.36071428571431,-0.699989765870433,
10.3648447319657));
#186911=CARTESIAN_POINT('Ctrl Pts',(3.61302921615676,-0.699989765870427,
10.3152353569657));
#186912=CARTESIAN_POINT('Ctrl Pts',(5.20565637684033,-2.29261692655398,
10.2656259819657));
#186913=CARTESIAN_POINT('Ctrl Pts',(6.79828353752389,-3.88524408723754,
10.2160166069657));
#186914=CARTESIAN_POINT('Ctrl Pts',(6.7982835375239,-6.13755901767999,10.1664072319657));
#186915=CARTESIAN_POINT('Ctrl Pts',(6.7982835375239,-8.38987394812244,10.1167978569657));
#186916=CARTESIAN_POINT('Ctrl Pts',(5.20565637684035,-9.982501108806,10.0671884819657));
#186917=CARTESIAN_POINT('Ctrl Pts',(3.61302921615679,-11.5751282694896,
10.0175791069657));
#186918=CARTESIAN_POINT('Ctrl Pts',(1.36071428571434,-11.5751282694896,
9.96796973196571));
#186919=CARTESIAN_POINT('Ctrl Pts',(-0.891600644728108,-11.5751282694896,
9.91836035696572));
#186920=CARTESIAN_POINT('Ctrl Pts',(-2.48422780541167,-9.98250110880602,
9.86875098196573));
#186921=CARTESIAN_POINT('Ctrl Pts',(-4.07685496609524,-8.38987394812247,
9.81914160696573));
#186922=CARTESIAN_POINT('Ctrl Pts',(-4.07685496609524,-6.13755901768002,
9.76953223196573));
#186923=CARTESIAN_POINT('Ctrl Pts',(-4.07685496609525,-3.88524408723757,
9.71992285696573));
#186924=CARTESIAN_POINT('Ctrl Pts',(-2.48422780541169,-2.29261692655401,
9.67031348196573));
#186925=CARTESIAN_POINT('Ctrl Pts',(-0.891600644728135,-0.699989765870437,
9.62070410696572));
#186926=CARTESIAN_POINT('Ctrl Pts',(1.36071428571431,-0.699989765870433,
9.57109473196572));
#186927=CARTESIAN_POINT('Ctrl Pts',(3.61302921615676,-0.699989765870427,
9.52148535696571));
#186928=CARTESIAN_POINT('Ctrl Pts',(5.20565637684032,-2.29261692655398,
9.4718759819657));
#186929=CARTESIAN_POINT('Ctrl Pts',(6.79828353752389,-3.88524408723754,
9.4222666069657));
#186930=CARTESIAN_POINT('Ctrl Pts',(6.7982835375239,-6.13755901767999,9.3726572319657));
#186931=CARTESIAN_POINT('Ctrl Pts',(6.7982835375239,-8.38987394812244,9.3230478569657));
#186932=CARTESIAN_POINT('Ctrl Pts',(5.20565637684034,-9.982501108806,9.2734384819657));
#186933=CARTESIAN_POINT('Ctrl Pts',(3.61302921615679,-11.5751282694896,
9.22382910696571));
#186934=CARTESIAN_POINT('Ctrl Pts',(1.36071428571434,-11.5751282694896,
9.17421973196572));
#186935=CARTESIAN_POINT('Ctrl Pts',(-0.891600644728111,-11.5751282694896,
9.12461035696572));
#186936=CARTESIAN_POINT('Ctrl Pts',(-2.48422780541167,-9.98250110880602,
9.07500098196573));
#186937=CARTESIAN_POINT('Ctrl Pts',(-4.07685496609524,-8.38987394812247,
9.02539160696573));
#186938=CARTESIAN_POINT('Ctrl Pts',(-4.07685496609525,-6.13755901768002,
8.97578223196573));
#186939=CARTESIAN_POINT('Ctrl Pts',(-4.07685496609525,-3.88524408723757,
8.92617285696573));
#186940=CARTESIAN_POINT('Ctrl Pts',(-2.4842278054117,-2.29261692655401,
8.87656348196573));
#186941=CARTESIAN_POINT('Ctrl Pts',(-0.891600644728138,-0.699989765870437,
8.82695410696572));
#186942=CARTESIAN_POINT('Ctrl Pts',(1.36071428571431,-0.699989765870433,
8.77734473196571));
#186943=CARTESIAN_POINT('Ctrl Pts',(3.61302921615676,-0.699989765870427,
8.7277353569657));
#186944=CARTESIAN_POINT('Ctrl Pts',(5.20565637684032,-2.29261692655398,
8.6781259819657));
#186945=CARTESIAN_POINT('Ctrl Pts',(6.79828353752389,-3.88524408723754,
8.62851660696569));
#186946=CARTESIAN_POINT('Ctrl Pts',(6.79828353752389,-6.13755901767999,
8.57890723196569));
#186947=CARTESIAN_POINT('Ctrl Pts',(6.7982835375239,-8.38987394812244,8.5292978569657));
#186948=CARTESIAN_POINT('Ctrl Pts',(5.20565637684034,-9.982501108806,8.4796884819657));
#186949=CARTESIAN_POINT('Ctrl Pts',(3.61302921615679,-11.5751282694896,
8.43007910696571));
#186950=CARTESIAN_POINT('Ctrl Pts',(1.36071428571434,-11.5751282694896,
8.38046973196571));
#186951=CARTESIAN_POINT('Ctrl Pts',(-0.891600644728114,-11.5751282694896,
8.33086035696572));
#186952=CARTESIAN_POINT('Ctrl Pts',(-2.48422780541168,-9.98250110880602,
8.28125098196573));
#186953=CARTESIAN_POINT('Ctrl Pts',(-4.07685496609524,-8.38987394812247,
8.23164160696573));
#186954=CARTESIAN_POINT('Ctrl Pts',(-4.07685496609525,-6.13755901768002,
8.18203223196574));
#186955=CARTESIAN_POINT('Ctrl Pts',(-4.07685496609526,-3.88524408723757,
8.13242285696574));
#186956=CARTESIAN_POINT('Ctrl Pts',(-2.4842278054117,-2.29261692655401,
8.08281348196573));
#186957=CARTESIAN_POINT('Ctrl Pts',(-0.891600644728141,-0.699989765870437,
8.03320410696572));
#186958=CARTESIAN_POINT('Ctrl Pts',(1.36071428571431,-0.699989765870433,
7.98359473196571));
#186959=CARTESIAN_POINT('Ctrl Pts',(3.61302921615675,-0.699989765870427,
7.93398535696571));
#186960=CARTESIAN_POINT('Ctrl Pts',(5.20565637684032,-2.29261692655398,
7.8843759819657));
#186961=CARTESIAN_POINT('Ctrl Pts',(6.79828353752388,-3.88524408723754,
7.8347666069657));
#186962=CARTESIAN_POINT('Ctrl Pts',(6.79828353752389,-6.13755901767999,
7.78515723196569));
#186963=CARTESIAN_POINT('Ctrl Pts',(6.7982835375239,-8.38987394812244,7.7355478569657));
#186964=CARTESIAN_POINT('Ctrl Pts',(5.20565637684034,-9.982501108806,7.6859384819657));
#186965=CARTESIAN_POINT('Ctrl Pts',(3.61302921615678,-11.5751282694896,
7.63632910696571));
#186966=CARTESIAN_POINT('Ctrl Pts',(1.36071428571433,-11.5751282694896,
7.58671973196572));
#186967=CARTESIAN_POINT('Ctrl Pts',(-0.891600644728116,-11.5751282694896,
7.53711035696572));
#186968=CARTESIAN_POINT('Ctrl Pts',(-2.48422780541168,-9.98250110880602,
7.48750098196573));
#186969=CARTESIAN_POINT('Ctrl Pts',(-4.07685496609524,-8.38987394812247,
7.43789160696574));
#186970=CARTESIAN_POINT('Ctrl Pts',(-4.07685496609525,-6.13755901768002,
7.38828223196573));
#186971=CARTESIAN_POINT('Ctrl Pts',(-4.07685496609526,-3.88524408723757,
7.33867285696573));
#186972=CARTESIAN_POINT('Ctrl Pts',(-2.4842278054117,-2.29261692655401,
7.28906348196573));
#186973=CARTESIAN_POINT('Ctrl Pts',(-0.891600644728144,-0.699989765870437,
7.23945410696572));
#186974=CARTESIAN_POINT('Ctrl Pts',(1.3607142857143,-0.699989765870433,
7.18984473196571));
#186975=CARTESIAN_POINT('Ctrl Pts',(3.61302921615675,-0.699989765870427,
7.14023535696571));
#186976=CARTESIAN_POINT('Ctrl Pts',(5.20565637684031,-2.29261692655398,
7.0906259819657));
#186977=CARTESIAN_POINT('Ctrl Pts',(6.79828353752388,-3.88524408723754,
7.0410166069657));
#186978=CARTESIAN_POINT('Ctrl Pts',(6.79828353752389,-6.13755901767999,
6.9914072319657));
#186979=CARTESIAN_POINT('Ctrl Pts',(6.79828353752389,-8.38987394812244,
6.94179785696569));
#186980=CARTESIAN_POINT('Ctrl Pts',(5.20565637684034,-9.982501108806,6.8921884819657));
#186981=CARTESIAN_POINT('Ctrl Pts',(3.61302921615678,-11.5751282694896,
6.84257910696571));
#186982=CARTESIAN_POINT('Ctrl Pts',(1.36071428571433,-11.5751282694896,
6.79296973196571));
#186983=CARTESIAN_POINT('Ctrl Pts',(-0.891600644728119,-11.5751282694896,
6.74336035696572));
#186984=CARTESIAN_POINT('Ctrl Pts',(-2.48422780541168,-9.98250110880602,
6.69375098196573));
#186985=CARTESIAN_POINT('Ctrl Pts',(-4.07685496609525,-8.38987394812247,
6.64414160696573));
#186986=CARTESIAN_POINT('Ctrl Pts',(-4.07685496609525,-6.13755901768002,
6.59453223196573));
#186987=CARTESIAN_POINT('Ctrl Pts',(-4.07685496609526,-3.88524408723757,
6.54492285696573));
#186988=CARTESIAN_POINT('Ctrl Pts',(-2.4842278054117,-2.29261692655401,
6.49531348196573));
#186989=CARTESIAN_POINT('Ctrl Pts',(-0.891600644728147,-0.699989765870437,
6.44570410696573));
#186990=CARTESIAN_POINT('Ctrl Pts',(1.3607142857143,-0.699989765870433,
6.39609473196571));
#186991=CARTESIAN_POINT('Ctrl Pts',(3.61302921615675,-0.699989765870427,
6.34648535696571));
#186992=CARTESIAN_POINT('Ctrl Pts',(5.20565637684031,-2.29261692655398,
6.2968759819657));
#186993=CARTESIAN_POINT('Ctrl Pts',(6.79828353752388,-3.88524408723754,
6.2472666069657));
#186994=CARTESIAN_POINT('Ctrl Pts',(6.79828353752389,-6.13755901767999,
6.1976572319657));
#186995=CARTESIAN_POINT('Ctrl Pts',(6.79828353752389,-8.38987394812244,
6.1480478569657));
#186996=CARTESIAN_POINT('Ctrl Pts',(5.20565637684033,-9.982501108806,6.0984384819657));
#186997=CARTESIAN_POINT('Ctrl Pts',(3.61302921615678,-11.5751282694896,
6.04882910696571));
#186998=CARTESIAN_POINT('Ctrl Pts',(1.36071428571433,-11.5751282694896,
5.99921973196571));
#186999=CARTESIAN_POINT('Ctrl Pts',(-0.792169330833731,-11.5751282694896,
5.95180042606799));
#187000=CARTESIAN_POINT('Ctrl Pts',(-2.36155504701614,-10.1013791930713,
5.90378754385568));
#187001=CARTESIAN_POINT('Ctrl Pts',(1.36071428571437,-12.1336469966959,
18.2279306694657));
#187002=CARTESIAN_POINT('Ctrl Pts',(-1.12294667637628,-12.1336469966959,
18.1783212944657));
#187003=CARTESIAN_POINT('Ctrl Pts',(-2.87916018483889,-10.3774334882333,
18.1287119194657));
#187004=CARTESIAN_POINT('Ctrl Pts',(-4.6353736933015,-8.62121997977068,
18.0791025444657));
#187005=CARTESIAN_POINT('Ctrl Pts',(-4.63537369330151,-6.13755901768002,
18.0294931694657));
#187006=CARTESIAN_POINT('Ctrl Pts',(-4.63537369330151,-3.65389805558936,
17.9798837944657));
#187007=CARTESIAN_POINT('Ctrl Pts',(-2.87916018483891,-1.89768454712676,
17.9302744194657));
#187008=CARTESIAN_POINT('Ctrl Pts',(-1.12294667637631,-0.141471038664144,
17.8806650444657));
#187009=CARTESIAN_POINT('Ctrl Pts',(1.36071428571434,-0.141471038664139,
17.8310556694657));
#187010=CARTESIAN_POINT('Ctrl Pts',(3.84437524780499,-0.141471038664133,
17.7814462944657));
#187011=CARTESIAN_POINT('Ctrl Pts',(5.6005887562676,-1.89768454712673,17.7318369194657));
#187012=CARTESIAN_POINT('Ctrl Pts',(7.35680226473021,-3.65389805558933,
17.6822275444657));
#187013=CARTESIAN_POINT('Ctrl Pts',(7.35680226473022,-6.13755901767999,
17.6326181694657));
#187014=CARTESIAN_POINT('Ctrl Pts',(7.35680226473023,-8.62121997977064,
17.5830087944657));
#187015=CARTESIAN_POINT('Ctrl Pts',(5.60058875626762,-10.3774334882333,
17.5333994194657));
#187016=CARTESIAN_POINT('Ctrl Pts',(3.84437524780503,-12.1336469966959,
17.4837900444657));
#187017=CARTESIAN_POINT('Ctrl Pts',(1.36071428571437,-12.1336469966959,
17.4341806694657));
#187018=CARTESIAN_POINT('Ctrl Pts',(-1.12294667637629,-12.1336469966959,
17.3845712944657));
#187019=CARTESIAN_POINT('Ctrl Pts',(-2.87916018483889,-10.3774334882333,
17.3349619194657));
#187020=CARTESIAN_POINT('Ctrl Pts',(-4.6353736933015,-8.62121997977068,
17.2853525444657));
#187021=CARTESIAN_POINT('Ctrl Pts',(-4.63537369330151,-6.13755901768002,
17.2357431694657));
#187022=CARTESIAN_POINT('Ctrl Pts',(-4.63537369330152,-3.65389805558936,
17.1861337944657));
#187023=CARTESIAN_POINT('Ctrl Pts',(-2.87916018483892,-1.89768454712676,
17.1365244194657));
#187024=CARTESIAN_POINT('Ctrl Pts',(-1.12294667637632,-0.141471038664144,
17.0869150444657));
#187025=CARTESIAN_POINT('Ctrl Pts',(1.36071428571434,-0.141471038664139,
17.0373056694657));
#187026=CARTESIAN_POINT('Ctrl Pts',(3.84437524780499,-0.141471038664133,
16.9876962944657));
#187027=CARTESIAN_POINT('Ctrl Pts',(5.6005887562676,-1.89768454712673,16.9380869194657));
#187028=CARTESIAN_POINT('Ctrl Pts',(7.35680226473021,-3.65389805558933,
16.8884775444657));
#187029=CARTESIAN_POINT('Ctrl Pts',(7.35680226473022,-6.13755901767999,
16.8388681694657));
#187030=CARTESIAN_POINT('Ctrl Pts',(7.35680226473022,-8.62121997977064,
16.7892587944657));
#187031=CARTESIAN_POINT('Ctrl Pts',(5.60058875626762,-10.3774334882333,
16.7396494194657));
#187032=CARTESIAN_POINT('Ctrl Pts',(3.84437524780502,-12.1336469966959,
16.6900400444657));
#187033=CARTESIAN_POINT('Ctrl Pts',(1.36071428571437,-12.1336469966959,
16.6404306694657));
#187034=CARTESIAN_POINT('Ctrl Pts',(-1.12294667637629,-12.1336469966959,
16.5908212944657));
#187035=CARTESIAN_POINT('Ctrl Pts',(-2.8791601848389,-10.3774334882333,
16.5412119194657));
#187036=CARTESIAN_POINT('Ctrl Pts',(-4.6353736933015,-8.62121997977068,
16.4916025444657));
#187037=CARTESIAN_POINT('Ctrl Pts',(-4.63537369330151,-6.13755901768002,
16.4419931694657));
#187038=CARTESIAN_POINT('Ctrl Pts',(-4.63537369330152,-3.65389805558936,
16.3923837944657));
#187039=CARTESIAN_POINT('Ctrl Pts',(-2.87916018483892,-1.89768454712676,
16.3427744194657));
#187040=CARTESIAN_POINT('Ctrl Pts',(-1.12294667637632,-0.141471038664144,
16.2931650444657));
#187041=CARTESIAN_POINT('Ctrl Pts',(1.36071428571433,-0.141471038664139,
16.2435556694657));
#187042=CARTESIAN_POINT('Ctrl Pts',(3.84437524780499,-0.141471038664133,
16.1939462944657));
#187043=CARTESIAN_POINT('Ctrl Pts',(5.6005887562676,-1.89768454712673,16.1443369194657));
#187044=CARTESIAN_POINT('Ctrl Pts',(7.35680226473021,-3.65389805558933,
16.0947275444657));
#187045=CARTESIAN_POINT('Ctrl Pts',(7.35680226473021,-6.13755901767999,
16.0451181694657));
#187046=CARTESIAN_POINT('Ctrl Pts',(7.35680226473022,-8.62121997977064,
15.9955087944657));
#187047=CARTESIAN_POINT('Ctrl Pts',(5.60058875626762,-10.3774334882333,
15.9458994194657));
#187048=CARTESIAN_POINT('Ctrl Pts',(3.84437524780502,-12.1336469966959,
15.8962900444657));
#187049=CARTESIAN_POINT('Ctrl Pts',(1.36071428571436,-12.1336469966959,
15.8466806694657));
#187050=CARTESIAN_POINT('Ctrl Pts',(-1.12294667637629,-12.1336469966959,
15.7970712944657));
#187051=CARTESIAN_POINT('Ctrl Pts',(-2.8791601848389,-10.3774334882333,
15.7474619194657));
#187052=CARTESIAN_POINT('Ctrl Pts',(-4.63537369330151,-8.62121997977068,
15.6978525444657));
#187053=CARTESIAN_POINT('Ctrl Pts',(-4.63537369330152,-6.13755901768002,
15.6482431694657));
#187054=CARTESIAN_POINT('Ctrl Pts',(-4.63537369330152,-3.65389805558936,
15.5986337944657));
#187055=CARTESIAN_POINT('Ctrl Pts',(-2.87916018483892,-1.89768454712676,
15.5490244194657));
#187056=CARTESIAN_POINT('Ctrl Pts',(-1.12294667637632,-0.141471038664144,
15.4994150444657));
#187057=CARTESIAN_POINT('Ctrl Pts',(1.36071428571433,-0.141471038664139,
15.4498056694657));
#187058=CARTESIAN_POINT('Ctrl Pts',(3.84437524780498,-0.141471038664133,
15.4001962944657));
#187059=CARTESIAN_POINT('Ctrl Pts',(5.60058875626759,-1.89768454712673,
15.3505869194657));
#187060=CARTESIAN_POINT('Ctrl Pts',(7.3568022647302,-3.65389805558933,15.3009775444657));
#187061=CARTESIAN_POINT('Ctrl Pts',(7.35680226473021,-6.13755901767999,
15.2513681694657));
#187062=CARTESIAN_POINT('Ctrl Pts',(7.35680226473022,-8.62121997977064,
15.2017587944657));
#187063=CARTESIAN_POINT('Ctrl Pts',(5.60058875626762,-10.3774334882333,
15.1521494194657));
#187064=CARTESIAN_POINT('Ctrl Pts',(3.84437524780502,-12.1336469966959,
15.1025400444657));
#187065=CARTESIAN_POINT('Ctrl Pts',(1.36071428571436,-12.1336469966959,
15.0529306694657));
#187066=CARTESIAN_POINT('Ctrl Pts',(-1.12294667637629,-12.1336469966959,
15.0033212944657));
#187067=CARTESIAN_POINT('Ctrl Pts',(-2.8791601848389,-10.3774334882333,
14.9537119194657));
#187068=CARTESIAN_POINT('Ctrl Pts',(-4.63537369330151,-8.62121997977068,
14.9041025444657));
#187069=CARTESIAN_POINT('Ctrl Pts',(-4.63537369330152,-6.13755901768002,
14.8544931694657));
#187070=CARTESIAN_POINT('Ctrl Pts',(-4.63537369330153,-3.65389805558936,
14.8048837944657));
#187071=CARTESIAN_POINT('Ctrl Pts',(-2.87916018483893,-1.89768454712676,
14.7552744194657));
#187072=CARTESIAN_POINT('Ctrl Pts',(-1.12294667637633,-0.141471038664144,
14.7056650444657));
#187073=CARTESIAN_POINT('Ctrl Pts',(1.36071428571433,-0.141471038664139,
14.6560556694657));
#187074=CARTESIAN_POINT('Ctrl Pts',(3.84437524780498,-0.141471038664133,
14.6064462944657));
#187075=CARTESIAN_POINT('Ctrl Pts',(5.60058875626759,-1.89768454712673,
14.5568369194657));
#187076=CARTESIAN_POINT('Ctrl Pts',(7.3568022647302,-3.65389805558933,14.5072275444657));
#187077=CARTESIAN_POINT('Ctrl Pts',(7.35680226473021,-6.13755901767999,
14.4576181694657));
#187078=CARTESIAN_POINT('Ctrl Pts',(7.35680226473021,-8.62121997977064,
14.4080087944657));
#187079=CARTESIAN_POINT('Ctrl Pts',(5.60058875626761,-10.3774334882333,
14.3583994194657));
#187080=CARTESIAN_POINT('Ctrl Pts',(3.84437524780501,-12.1336469966959,
14.3087900444657));
#187081=CARTESIAN_POINT('Ctrl Pts',(1.36071428571436,-12.1336469966959,
14.2591806694657));
#187082=CARTESIAN_POINT('Ctrl Pts',(-1.1229466763763,-12.1336469966959,
14.2095712944657));
#187083=CARTESIAN_POINT('Ctrl Pts',(-2.8791601848389,-10.3774334882333,
14.1599619194657));
#187084=CARTESIAN_POINT('Ctrl Pts',(-4.63537369330151,-8.62121997977068,
14.1103525444657));
#187085=CARTESIAN_POINT('Ctrl Pts',(-4.63537369330152,-6.13755901768002,
14.0607431694657));
#187086=CARTESIAN_POINT('Ctrl Pts',(-4.63537369330153,-3.65389805558936,
14.0111337944657));
#187087=CARTESIAN_POINT('Ctrl Pts',(-2.87916018483893,-1.89768454712676,
13.9615244194657));
#187088=CARTESIAN_POINT('Ctrl Pts',(-1.12294667637633,-0.141471038664144,
13.9119150444657));
#187089=CARTESIAN_POINT('Ctrl Pts',(1.36071428571432,-0.141471038664139,
13.8623056694657));
#187090=CARTESIAN_POINT('Ctrl Pts',(3.84437524780498,-0.141471038664133,
13.8126962944657));
#187091=CARTESIAN_POINT('Ctrl Pts',(5.60058875626759,-1.89768454712673,
13.7630869194657));
#187092=CARTESIAN_POINT('Ctrl Pts',(7.3568022647302,-3.65389805558933,13.7134775444657));
#187093=CARTESIAN_POINT('Ctrl Pts',(7.35680226473021,-6.13755901767999,
13.6638681694657));
#187094=CARTESIAN_POINT('Ctrl Pts',(7.35680226473021,-8.62121997977064,
13.6142587944657));
#187095=CARTESIAN_POINT('Ctrl Pts',(5.60058875626761,-10.3774334882333,
13.5646494194657));
#187096=CARTESIAN_POINT('Ctrl Pts',(3.84437524780501,-12.1336469966959,
13.5150400444657));
#187097=CARTESIAN_POINT('Ctrl Pts',(1.36071428571436,-12.1336469966959,
13.4654306694657));
#187098=CARTESIAN_POINT('Ctrl Pts',(-1.1229466763763,-12.1336469966959,
13.4158212944657));
#187099=CARTESIAN_POINT('Ctrl Pts',(-2.87916018483891,-10.3774334882333,
13.3662119194657));
#187100=CARTESIAN_POINT('Ctrl Pts',(-4.63537369330152,-8.62121997977068,
13.3166025444657));
#187101=CARTESIAN_POINT('Ctrl Pts',(-4.63537369330153,-6.13755901768002,
13.2669931694657));
#187102=CARTESIAN_POINT('Ctrl Pts',(-4.63537369330153,-3.65389805558936,
13.2173837944657));
#187103=CARTESIAN_POINT('Ctrl Pts',(-2.87916018483893,-1.89768454712676,
13.1677744194657));
#187104=CARTESIAN_POINT('Ctrl Pts',(-1.12294667637633,-0.141471038664144,
13.1181650444657));
#187105=CARTESIAN_POINT('Ctrl Pts',(1.36071428571432,-0.141471038664139,
13.0685556694657));
#187106=CARTESIAN_POINT('Ctrl Pts',(3.84437524780497,-0.141471038664133,
13.0189462944657));
#187107=CARTESIAN_POINT('Ctrl Pts',(5.60058875626759,-1.89768454712673,
12.9693369194657));
#187108=CARTESIAN_POINT('Ctrl Pts',(7.3568022647302,-3.65389805558933,12.9197275444657));
#187109=CARTESIAN_POINT('Ctrl Pts',(7.3568022647302,-6.13755901767999,12.8701181694657));
#187110=CARTESIAN_POINT('Ctrl Pts',(7.35680226473021,-8.62121997977064,
12.8205087944657));
#187111=CARTESIAN_POINT('Ctrl Pts',(5.60058875626761,-10.3774334882333,
12.7708994194657));
#187112=CARTESIAN_POINT('Ctrl Pts',(3.84437524780501,-12.1336469966959,
12.7212900444657));
#187113=CARTESIAN_POINT('Ctrl Pts',(1.36071428571435,-12.1336469966959,
12.6716806694657));
#187114=CARTESIAN_POINT('Ctrl Pts',(-1.1229466763763,-12.1336469966959,
12.6220712944657));
#187115=CARTESIAN_POINT('Ctrl Pts',(-2.87916018483891,-10.3774334882333,
12.5724619194657));
#187116=CARTESIAN_POINT('Ctrl Pts',(-4.63537369330152,-8.62121997977068,
12.5228525444657));
#187117=CARTESIAN_POINT('Ctrl Pts',(-4.63537369330153,-6.13755901768002,
12.4732431694657));
#187118=CARTESIAN_POINT('Ctrl Pts',(-4.63537369330153,-3.65389805558936,
12.4236337944657));
#187119=CARTESIAN_POINT('Ctrl Pts',(-2.87916018483893,-1.89768454712676,
12.3740244194657));
#187120=CARTESIAN_POINT('Ctrl Pts',(-1.12294667637633,-0.141471038664144,
12.3244150444657));
#187121=CARTESIAN_POINT('Ctrl Pts',(1.36071428571432,-0.141471038664139,
12.2748056694657));
#187122=CARTESIAN_POINT('Ctrl Pts',(3.84437524780497,-0.141471038664133,
12.2251962944657));
#187123=CARTESIAN_POINT('Ctrl Pts',(5.60058875626758,-1.89768454712673,
12.1755869194657));
#187124=CARTESIAN_POINT('Ctrl Pts',(7.35680226473019,-3.65389805558933,
12.1259775444657));
#187125=CARTESIAN_POINT('Ctrl Pts',(7.3568022647302,-6.13755901767999,12.0763681694657));
#187126=CARTESIAN_POINT('Ctrl Pts',(7.35680226473021,-8.62121997977064,
12.0267587944657));
#187127=CARTESIAN_POINT('Ctrl Pts',(5.60058875626761,-10.3774334882333,
11.9771494194657));
#187128=CARTESIAN_POINT('Ctrl Pts',(3.844375247805,-12.1336469966959,11.9275400444657));
#187129=CARTESIAN_POINT('Ctrl Pts',(1.36071428571435,-12.1336469966959,
11.8779306694657));
#187130=CARTESIAN_POINT('Ctrl Pts',(-1.12294667637631,-12.1336469966959,
11.8283212944657));
#187131=CARTESIAN_POINT('Ctrl Pts',(-2.87916018483891,-10.3774334882333,
11.7787119194657));
#187132=CARTESIAN_POINT('Ctrl Pts',(-4.63537369330152,-8.62121997977068,
11.7291025444657));
#187133=CARTESIAN_POINT('Ctrl Pts',(-4.63537369330153,-6.13755901768002,
11.6794931694657));
#187134=CARTESIAN_POINT('Ctrl Pts',(-4.63537369330154,-3.65389805558936,
11.6298837944657));
#187135=CARTESIAN_POINT('Ctrl Pts',(-2.87916018483894,-1.89768454712676,
11.5802744194657));
#187136=CARTESIAN_POINT('Ctrl Pts',(-1.12294667637634,-0.141471038664144,
11.5306650444657));
#187137=CARTESIAN_POINT('Ctrl Pts',(1.36071428571432,-0.141471038664139,
11.4810556694657));
#187138=CARTESIAN_POINT('Ctrl Pts',(3.84437524780497,-0.141471038664133,
11.4314462944657));
#187139=CARTESIAN_POINT('Ctrl Pts',(5.60058875626758,-1.89768454712673,
11.3818369194657));
#187140=CARTESIAN_POINT('Ctrl Pts',(7.35680226473019,-3.65389805558933,
11.3322275444657));
#187141=CARTESIAN_POINT('Ctrl Pts',(7.3568022647302,-6.13755901767999,11.2826181694657));
#187142=CARTESIAN_POINT('Ctrl Pts',(7.3568022647302,-8.62121997977064,11.2330087944657));
#187143=CARTESIAN_POINT('Ctrl Pts',(5.6005887562676,-10.3774334882333,11.1833994194657));
#187144=CARTESIAN_POINT('Ctrl Pts',(3.844375247805,-12.1336469966959,11.1337900444657));
#187145=CARTESIAN_POINT('Ctrl Pts',(1.36071428571435,-12.1336469966959,
11.0841806694657));
#187146=CARTESIAN_POINT('Ctrl Pts',(-1.12294667637631,-12.1336469966959,
11.0345712944657));
#187147=CARTESIAN_POINT('Ctrl Pts',(-2.87916018483892,-10.3774334882333,
10.9849619194657));
#187148=CARTESIAN_POINT('Ctrl Pts',(-4.63537369330153,-8.62121997977068,
10.9353525444657));
#187149=CARTESIAN_POINT('Ctrl Pts',(-4.63537369330153,-6.13755901768002,
10.8857431694657));
#187150=CARTESIAN_POINT('Ctrl Pts',(-4.63537369330154,-3.65389805558936,
10.8361337944657));
#187151=CARTESIAN_POINT('Ctrl Pts',(-2.87916018483894,-1.89768454712676,
10.7865244194657));
#187152=CARTESIAN_POINT('Ctrl Pts',(-1.12294667637634,-0.141471038664144,
10.7369150444657));
#187153=CARTESIAN_POINT('Ctrl Pts',(1.36071428571431,-0.141471038664139,
10.6873056694657));
#187154=CARTESIAN_POINT('Ctrl Pts',(3.84437524780497,-0.141471038664133,
10.6376962944657));
#187155=CARTESIAN_POINT('Ctrl Pts',(5.60058875626758,-1.89768454712673,
10.5880869194657));
#187156=CARTESIAN_POINT('Ctrl Pts',(7.35680226473019,-3.65389805558933,
10.5384775444657));
#187157=CARTESIAN_POINT('Ctrl Pts',(7.35680226473019,-6.13755901767999,
10.4888681694657));
#187158=CARTESIAN_POINT('Ctrl Pts',(7.3568022647302,-8.62121997977064,10.4392587944657));
#187159=CARTESIAN_POINT('Ctrl Pts',(5.6005887562676,-10.3774334882333,10.3896494194657));
#187160=CARTESIAN_POINT('Ctrl Pts',(3.844375247805,-12.1336469966959,10.3400400444657));
#187161=CARTESIAN_POINT('Ctrl Pts',(1.36071428571435,-12.1336469966959,
10.2904306694657));
#187162=CARTESIAN_POINT('Ctrl Pts',(-1.12294667637631,-12.1336469966959,
10.2408212944657));
#187163=CARTESIAN_POINT('Ctrl Pts',(-2.87916018483892,-10.3774334882333,
10.1912119194657));
#187164=CARTESIAN_POINT('Ctrl Pts',(-4.63537369330153,-8.62121997977068,
10.1416025444657));
#187165=CARTESIAN_POINT('Ctrl Pts',(-4.63537369330154,-6.13755901768002,
10.0919931694657));
#187166=CARTESIAN_POINT('Ctrl Pts',(-4.63537369330154,-3.65389805558936,
10.0423837944657));
#187167=CARTESIAN_POINT('Ctrl Pts',(-2.87916018483894,-1.89768454712676,
9.99277441946573));
#187168=CARTESIAN_POINT('Ctrl Pts',(-1.12294667637634,-0.141471038664144,
9.94316504446573));
#187169=CARTESIAN_POINT('Ctrl Pts',(1.36071428571431,-0.141471038664139,
9.89355566946572));
#187170=CARTESIAN_POINT('Ctrl Pts',(3.84437524780496,-0.141471038664133,
9.84394629446571));
#187171=CARTESIAN_POINT('Ctrl Pts',(5.60058875626757,-1.89768454712673,
9.7943369194657));
#187172=CARTESIAN_POINT('Ctrl Pts',(7.35680226473018,-3.65389805558933,
9.74472754446569));
#187173=CARTESIAN_POINT('Ctrl Pts',(7.35680226473019,-6.13755901767999,
9.69511816946569));
#187174=CARTESIAN_POINT('Ctrl Pts',(7.3568022647302,-8.62121997977064,9.6455087944657));
#187175=CARTESIAN_POINT('Ctrl Pts',(5.6005887562676,-10.3774334882333,9.5958994194657));
#187176=CARTESIAN_POINT('Ctrl Pts',(3.844375247805,-12.1336469966959,9.54629004446571));
#187177=CARTESIAN_POINT('Ctrl Pts',(1.36071428571434,-12.1336469966959,
9.49668066946572));
#187178=CARTESIAN_POINT('Ctrl Pts',(-1.12294667637631,-12.1336469966959,
9.44707129446572));
#187179=CARTESIAN_POINT('Ctrl Pts',(-2.87916018483892,-10.3774334882333,
9.39746191946573));
#187180=CARTESIAN_POINT('Ctrl Pts',(-4.63537369330153,-8.62121997977068,
9.34785254446574));
#187181=CARTESIAN_POINT('Ctrl Pts',(-4.63537369330154,-6.13755901768002,
9.29824316946574));
#187182=CARTESIAN_POINT('Ctrl Pts',(-4.63537369330155,-3.65389805558936,
9.24863379446574));
#187183=CARTESIAN_POINT('Ctrl Pts',(-2.87916018483894,-1.89768454712676,
9.19902441946573));
#187184=CARTESIAN_POINT('Ctrl Pts',(-1.12294667637634,-0.141471038664144,
9.14941504446572));
#187185=CARTESIAN_POINT('Ctrl Pts',(1.36071428571431,-0.141471038664139,
9.09980566946571));
#187186=CARTESIAN_POINT('Ctrl Pts',(3.84437524780496,-0.141471038664133,
9.05019629446571));
#187187=CARTESIAN_POINT('Ctrl Pts',(5.60058875626757,-1.89768454712673,
9.0005869194657));
#187188=CARTESIAN_POINT('Ctrl Pts',(7.35680226473018,-3.65389805558933,
8.95097754446569));
#187189=CARTESIAN_POINT('Ctrl Pts',(7.35680226473019,-6.13755901767999,
8.90136816946569));
#187190=CARTESIAN_POINT('Ctrl Pts',(7.3568022647302,-8.62121997977064,8.8517587944657));
#187191=CARTESIAN_POINT('Ctrl Pts',(5.60058875626759,-10.3774334882333,
8.8021494194657));
#187192=CARTESIAN_POINT('Ctrl Pts',(3.84437524780499,-12.1336469966959,
8.75254004446571));
#187193=CARTESIAN_POINT('Ctrl Pts',(1.36071428571434,-12.1336469966959,
8.70293066946572));
#187194=CARTESIAN_POINT('Ctrl Pts',(-1.12294667637632,-12.1336469966959,
8.65332129446573));
#187195=CARTESIAN_POINT('Ctrl Pts',(-2.87916018483892,-10.3774334882333,
8.60371191946573));
#187196=CARTESIAN_POINT('Ctrl Pts',(-4.63537369330153,-8.62121997977068,
8.55410254446574));
#187197=CARTESIAN_POINT('Ctrl Pts',(-4.63537369330154,-6.13755901768002,
8.50449316946573));
#187198=CARTESIAN_POINT('Ctrl Pts',(-4.63537369330155,-3.65389805558936,
8.45488379446574));
#187199=CARTESIAN_POINT('Ctrl Pts',(-2.87916018483895,-1.89768454712676,
8.40527441946573));
#187200=CARTESIAN_POINT('Ctrl Pts',(-1.12294667637635,-0.141471038664144,
8.35566504446572));
#187201=CARTESIAN_POINT('Ctrl Pts',(1.36071428571431,-0.141471038664139,
8.30605566946572));
#187202=CARTESIAN_POINT('Ctrl Pts',(3.84437524780496,-0.141471038664133,
8.25644629446571));
#187203=CARTESIAN_POINT('Ctrl Pts',(5.60058875626757,-1.89768454712673,
8.2068369194657));
#187204=CARTESIAN_POINT('Ctrl Pts',(7.35680226473018,-3.65389805558933,
8.15722754446569));
#187205=CARTESIAN_POINT('Ctrl Pts',(7.35680226473019,-6.13755901767999,
8.1076181694657));
#187206=CARTESIAN_POINT('Ctrl Pts',(7.35680226473019,-8.62121997977064,
8.05800879446569));
#187207=CARTESIAN_POINT('Ctrl Pts',(5.60058875626759,-10.3774334882333,
8.0083994194657));
#187208=CARTESIAN_POINT('Ctrl Pts',(3.84437524780499,-12.1336469966959,
7.95879004446571));
#187209=CARTESIAN_POINT('Ctrl Pts',(1.36071428571434,-12.1336469966959,
7.90918066946572));
#187210=CARTESIAN_POINT('Ctrl Pts',(-1.12294667637632,-12.1336469966959,
7.85957129446573));
#187211=CARTESIAN_POINT('Ctrl Pts',(-2.87916018483893,-10.3774334882333,
7.80996191946573));
#187212=CARTESIAN_POINT('Ctrl Pts',(-4.63537369330154,-8.62121997977068,
7.76035254446574));
#187213=CARTESIAN_POINT('Ctrl Pts',(-4.63537369330154,-6.13755901768002,
7.71074316946574));
#187214=CARTESIAN_POINT('Ctrl Pts',(-4.63537369330155,-3.65389805558936,
7.66113379446574));
#187215=CARTESIAN_POINT('Ctrl Pts',(-2.87916018483895,-1.89768454712676,
7.61152441946573));
#187216=CARTESIAN_POINT('Ctrl Pts',(-1.12294667637635,-0.141471038664144,
7.56191504446572));
#187217=CARTESIAN_POINT('Ctrl Pts',(1.3607142857143,-0.141471038664139,
7.51230566946572));
#187218=CARTESIAN_POINT('Ctrl Pts',(3.84437524780496,-0.141471038664133,
7.46269629446571));
#187219=CARTESIAN_POINT('Ctrl Pts',(5.60058875626757,-1.89768454712673,
7.4130869194657));
#187220=CARTESIAN_POINT('Ctrl Pts',(7.35680226473017,-3.65389805558933,
7.36347754446569));
#187221=CARTESIAN_POINT('Ctrl Pts',(7.35680226473018,-6.13755901767999,
7.3138681694657));
#187222=CARTESIAN_POINT('Ctrl Pts',(7.35680226473019,-8.62121997977064,
7.2642587944657));
#187223=CARTESIAN_POINT('Ctrl Pts',(5.60058875626759,-10.3774334882333,
7.2146494194657));
#187224=CARTESIAN_POINT('Ctrl Pts',(3.84437524780499,-12.1336469966959,
7.16504004446571));
#187225=CARTESIAN_POINT('Ctrl Pts',(1.36071428571433,-12.1336469966959,
7.11543066946572));
#187226=CARTESIAN_POINT('Ctrl Pts',(-1.12294667637632,-12.1336469966959,
7.06582129446573));
#187227=CARTESIAN_POINT('Ctrl Pts',(-2.87916018483893,-10.3774334882333,
7.01621191946573));
#187228=CARTESIAN_POINT('Ctrl Pts',(-4.63537369330154,-8.62121997977068,
6.96660254446574));
#187229=CARTESIAN_POINT('Ctrl Pts',(-4.63537369330155,-6.13755901768002,
6.91699316946574));
#187230=CARTESIAN_POINT('Ctrl Pts',(-4.63537369330155,-3.65389805558936,
6.86738379446574));
#187231=CARTESIAN_POINT('Ctrl Pts',(-2.87916018483895,-1.89768454712676,
6.81777441946573));
#187232=CARTESIAN_POINT('Ctrl Pts',(-1.12294667637635,-0.141471038664144,
6.76816504446573));
#187233=CARTESIAN_POINT('Ctrl Pts',(1.3607142857143,-0.141471038664139,
6.71855566946572));
#187234=CARTESIAN_POINT('Ctrl Pts',(3.84437524780495,-0.141471038664133,
6.66894629446571));
#187235=CARTESIAN_POINT('Ctrl Pts',(5.60058875626756,-1.89768454712673,
6.6193369194657));
#187236=CARTESIAN_POINT('Ctrl Pts',(7.35680226473017,-3.65389805558933,
6.5697275444657));
#187237=CARTESIAN_POINT('Ctrl Pts',(7.35680226473018,-6.13755901767999,
6.52011816946569));
#187238=CARTESIAN_POINT('Ctrl Pts',(7.35680226473019,-8.62121997977064,
6.47050879446569));
#187239=CARTESIAN_POINT('Ctrl Pts',(5.60058875626759,-10.3774334882333,
6.4208994194657));
#187240=CARTESIAN_POINT('Ctrl Pts',(3.84437524780499,-12.1336469966959,
6.37129004446571));
#187241=CARTESIAN_POINT('Ctrl Pts',(1.36071428571433,-12.1336469966959,
6.32168066946572));
#187242=CARTESIAN_POINT('Ctrl Pts',(-1.0133022969909,-12.1336469966959,
6.27426136356799));
#187243=CARTESIAN_POINT('Ctrl Pts',(-2.74388712110306,-10.508522108722,
6.22624848135568));
#187244=CARTESIAN_POINT('Ctrl Pts',(2.32591428571431,-0.263200650536821,
11.4361762689386));
#187245=CARTESIAN_POINT('Ctrl Pts',(2.32591428571432,-0.312737737217565,
11.4077841352953));
#187246=CARTESIAN_POINT('Ctrl Pts',(2.32591428571433,-0.362277026585109,
11.3793958443826));
#187247=CARTESIAN_POINT('Ctrl Pts',(2.32591428571433,-0.461360350763141,
11.3226275458784));
#187248=CARTESIAN_POINT('Ctrl Pts',(2.3259142857143,-0.510904385770725,
11.2942475378191));
#187249=CARTESIAN_POINT('Ctrl Pts',(2.3259142857143,-0.560450981668922,
11.265872001738));
#187250=CARTESIAN_POINT('Ctrl Pts',(2.3259142857143,-0.635741057557968,
11.2227530704329));
#187251=CARTESIAN_POINT('Ctrl Pts',(2.32591428571452,-0.711037042002806,
11.1796444539958));
#187252=CARTESIAN_POINT('Ctrl Pts',(2.32591428571428,-0.786339686702717,
11.1365474765442));
#187253=CARTESIAN_POINT('Ctrl Pts',(0.395514285714293,-0.786339686702721,
10.3868919873872));
#187254=CARTESIAN_POINT('Ctrl Pts',(0.395514285714293,-0.736608476556577,
10.4149427121756));
#187255=CARTESIAN_POINT('Ctrl Pts',(0.395514285714325,-0.686884992853215,
10.4430071389387));
#187256=CARTESIAN_POINT('Ctrl Pts',(0.395514285714325,-0.637168644611795,
10.4710841961437));
#187257=CARTESIAN_POINT('Ctrl Pts',(0.395514285714325,-0.587452296636246,
10.4991612531986));
#187258=CARTESIAN_POINT('Ctrl Pts',(0.395514285714016,-0.537743081404177,
10.5272509434732));
#187259=CARTESIAN_POINT('Ctrl Pts',(0.395514285714015,-0.488040466409083,
10.5553523037879));
#187260=CARTESIAN_POINT('Ctrl Pts',(0.395514285714015,-0.413079402383481,
10.5977345380016));
#187261=CARTESIAN_POINT('Ctrl Pts',(0.39551428571431,-0.338133333565084,
10.6401433027555));
#187262=CARTESIAN_POINT('Ctrl Pts',(0.395514285714307,-0.263200650536827,
10.6825756949929));
#187263=CARTESIAN_POINT('Ctrl Pts',(1.36071428571437,-11.5751282694896,
17.9054697319657));
#187264=CARTESIAN_POINT('Ctrl Pts',(-0.89160064472808,-11.5751282694896,
17.8558603569657));
#187265=CARTESIAN_POINT('Ctrl Pts',(-2.48422780541164,-9.98250110880602,
17.8062509819657));
#187266=CARTESIAN_POINT('Ctrl Pts',(-4.07685496609521,-8.38987394812247,
17.7566416069657));
#187267=CARTESIAN_POINT('Ctrl Pts',(-4.07685496609522,-6.13755901768002,
17.7070322319657));
#187268=CARTESIAN_POINT('Ctrl Pts',(-4.07685496609522,-3.88524408723757,
17.6574228569657));
#187269=CARTESIAN_POINT('Ctrl Pts',(-2.48422780541167,-2.29261692655401,
17.6078134819657));
#187270=CARTESIAN_POINT('Ctrl Pts',(-0.891600644728108,-0.699989765870437,
17.5582041069657));
#187271=CARTESIAN_POINT('Ctrl Pts',(1.36071428571434,-0.699989765870433,
17.5085947319657));
#187272=CARTESIAN_POINT('Ctrl Pts',(3.61302921615679,-0.699989765870427,
17.4589853569657));
#187273=CARTESIAN_POINT('Ctrl Pts',(5.20565637684035,-2.29261692655398,
17.4093759819657));
#187274=CARTESIAN_POINT('Ctrl Pts',(6.79828353752392,-3.88524408723754,
17.3597666069657));
#187275=CARTESIAN_POINT('Ctrl Pts',(6.79828353752392,-6.13755901767999,
17.3101572319657));
#187276=CARTESIAN_POINT('Ctrl Pts',(6.79828353752393,-8.38987394812244,
17.2605478569657));
#187277=CARTESIAN_POINT('Ctrl Pts',(5.20565637684037,-9.982501108806,17.2109384819657));
#187278=CARTESIAN_POINT('Ctrl Pts',(3.61302921615682,-11.5751282694896,
17.1613291069657));
#187279=CARTESIAN_POINT('Ctrl Pts',(1.36071428571437,-11.5751282694896,
17.1117197319657));
#187280=CARTESIAN_POINT('Ctrl Pts',(-0.891600644728083,-11.5751282694896,
17.0621103569657));
#187281=CARTESIAN_POINT('Ctrl Pts',(-2.48422780541165,-9.98250110880602,
17.0125009819657));
#187282=CARTESIAN_POINT('Ctrl Pts',(-4.07685496609521,-8.38987394812247,
16.9628916069657));
#187283=CARTESIAN_POINT('Ctrl Pts',(-4.07685496609522,-6.13755901768002,
16.9132822319657));
#187284=CARTESIAN_POINT('Ctrl Pts',(-4.07685496609522,-3.88524408723757,
16.8636728569657));
#187285=CARTESIAN_POINT('Ctrl Pts',(-2.48422780541167,-2.29261692655401,
16.8140634819657));
#187286=CARTESIAN_POINT('Ctrl Pts',(-0.891600644728111,-0.699989765870437,
16.7644541069657));
#187287=CARTESIAN_POINT('Ctrl Pts',(1.36071428571434,-0.699989765870433,
16.7148447319657));
#187288=CARTESIAN_POINT('Ctrl Pts',(3.61302921615678,-0.699989765870427,
16.6652353569657));
#187289=CARTESIAN_POINT('Ctrl Pts',(5.20565637684035,-2.29261692655398,
16.6156259819657));
#187290=CARTESIAN_POINT('Ctrl Pts',(6.79828353752391,-3.88524408723754,
16.5660166069657));
#187291=CARTESIAN_POINT('Ctrl Pts',(6.79828353752392,-6.13755901767999,
16.5164072319657));
#187292=CARTESIAN_POINT('Ctrl Pts',(6.79828353752393,-8.38987394812244,
16.4667978569657));
#187293=CARTESIAN_POINT('Ctrl Pts',(5.20565637684037,-9.982501108806,16.4171884819657));
#187294=CARTESIAN_POINT('Ctrl Pts',(3.61302921615681,-11.5751282694896,
16.3675791069657));
#187295=CARTESIAN_POINT('Ctrl Pts',(1.36071428571436,-11.5751282694896,
16.3179697319657));
#187296=CARTESIAN_POINT('Ctrl Pts',(-0.891600644728086,-11.5751282694896,
16.2683603569657));
#187297=CARTESIAN_POINT('Ctrl Pts',(-2.48422780541165,-9.98250110880602,
16.2187509819657));
#187298=CARTESIAN_POINT('Ctrl Pts',(-4.07685496609521,-8.38987394812247,
16.1691416069657));
#187299=CARTESIAN_POINT('Ctrl Pts',(-4.07685496609522,-6.13755901768002,
16.1195322319657));
#187300=CARTESIAN_POINT('Ctrl Pts',(-4.07685496609523,-3.88524408723757,
16.0699228569657));
#187301=CARTESIAN_POINT('Ctrl Pts',(-2.48422780541167,-2.29261692655401,
16.0203134819657));
#187302=CARTESIAN_POINT('Ctrl Pts',(-0.891600644728114,-0.699989765870437,
15.9707041069657));
#187303=CARTESIAN_POINT('Ctrl Pts',(1.36071428571433,-0.699989765870433,
15.9210947319657));
#187304=CARTESIAN_POINT('Ctrl Pts',(3.61302921615678,-0.699989765870427,
15.8714853569657));
#187305=CARTESIAN_POINT('Ctrl Pts',(5.20565637684035,-2.29261692655398,
15.8218759819657));
#187306=CARTESIAN_POINT('Ctrl Pts',(6.79828353752391,-3.88524408723754,
15.7722666069657));
#187307=CARTESIAN_POINT('Ctrl Pts',(6.79828353752392,-6.13755901767999,
15.7226572319657));
#187308=CARTESIAN_POINT('Ctrl Pts',(6.79828353752392,-8.38987394812244,
15.6730478569657));
#187309=CARTESIAN_POINT('Ctrl Pts',(5.20565637684037,-9.982501108806,15.6234384819657));
#187310=CARTESIAN_POINT('Ctrl Pts',(3.61302921615681,-11.5751282694896,
15.5738291069657));
#187311=CARTESIAN_POINT('Ctrl Pts',(1.36071428571436,-11.5751282694896,
15.5242197319657));
#187312=CARTESIAN_POINT('Ctrl Pts',(-0.891600644728088,-11.5751282694896,
15.4746103569657));
#187313=CARTESIAN_POINT('Ctrl Pts',(-2.48422780541165,-9.98250110880602,
15.4250009819657));
#187314=CARTESIAN_POINT('Ctrl Pts',(-4.07685496609522,-8.38987394812247,
15.3753916069657));
#187315=CARTESIAN_POINT('Ctrl Pts',(-4.07685496609522,-6.13755901768002,
15.3257822319657));
#187316=CARTESIAN_POINT('Ctrl Pts',(-4.07685496609523,-3.88524408723757,
15.2761728569657));
#187317=CARTESIAN_POINT('Ctrl Pts',(-2.48422780541167,-2.29261692655401,
15.2265634819657));
#187318=CARTESIAN_POINT('Ctrl Pts',(-0.891600644728116,-0.699989765870437,
15.1769541069657));
#187319=CARTESIAN_POINT('Ctrl Pts',(1.36071428571433,-0.699989765870433,
15.1273447319657));
#187320=CARTESIAN_POINT('Ctrl Pts',(3.61302921615678,-0.699989765870427,
15.0777353569657));
#187321=CARTESIAN_POINT('Ctrl Pts',(5.20565637684034,-2.29261692655398,
15.0281259819657));
#187322=CARTESIAN_POINT('Ctrl Pts',(6.79828353752391,-3.88524408723754,
14.9785166069657));
#187323=CARTESIAN_POINT('Ctrl Pts',(6.79828353752392,-6.13755901767999,
14.9289072319657));
#187324=CARTESIAN_POINT('Ctrl Pts',(6.79828353752392,-8.38987394812244,
14.8792978569657));
#187325=CARTESIAN_POINT('Ctrl Pts',(5.20565637684036,-9.982501108806,14.8296884819657));
#187326=CARTESIAN_POINT('Ctrl Pts',(3.61302921615681,-11.5751282694896,
14.7800791069657));
#187327=CARTESIAN_POINT('Ctrl Pts',(1.36071428571436,-11.5751282694896,
14.7304697319657));
#187328=CARTESIAN_POINT('Ctrl Pts',(-0.891600644728091,-11.5751282694896,
14.6808603569657));
#187329=CARTESIAN_POINT('Ctrl Pts',(-2.48422780541165,-9.98250110880602,
14.6312509819657));
#187330=CARTESIAN_POINT('Ctrl Pts',(-4.07685496609522,-8.38987394812247,
14.5816416069657));
#187331=CARTESIAN_POINT('Ctrl Pts',(-4.07685496609523,-6.13755901768002,
14.5320322319657));
#187332=CARTESIAN_POINT('Ctrl Pts',(-4.07685496609523,-3.88524408723757,
14.4824228569657));
#187333=CARTESIAN_POINT('Ctrl Pts',(-2.48422780541168,-2.29261692655401,
14.4328134819657));
#187334=CARTESIAN_POINT('Ctrl Pts',(-0.891600644728119,-0.699989765870437,
14.3832041069657));
#187335=CARTESIAN_POINT('Ctrl Pts',(1.36071428571433,-0.699989765870433,
14.3335947319657));
#187336=CARTESIAN_POINT('Ctrl Pts',(3.61302921615678,-0.699989765870427,
14.2839853569657));
#187337=CARTESIAN_POINT('Ctrl Pts',(5.20565637684034,-2.29261692655398,
14.2343759819657));
#187338=CARTESIAN_POINT('Ctrl Pts',(6.79828353752391,-3.88524408723754,
14.1847666069657));
#187339=CARTESIAN_POINT('Ctrl Pts',(6.79828353752391,-6.13755901767999,
14.1351572319657));
#187340=CARTESIAN_POINT('Ctrl Pts',(6.79828353752392,-8.38987394812244,
14.0855478569657));
#187341=CARTESIAN_POINT('Ctrl Pts',(5.20565637684036,-9.982501108806,14.0359384819657));
#187342=CARTESIAN_POINT('Ctrl Pts',(3.61302921615681,-11.5751282694896,
13.9863291069657));
#187343=CARTESIAN_POINT('Ctrl Pts',(1.36071428571436,-11.5751282694896,
13.9367197319657));
#187344=CARTESIAN_POINT('Ctrl Pts',(-0.891600644728094,-11.5751282694896,
13.8871103569657));
#187345=CARTESIAN_POINT('Ctrl Pts',(-2.48422780541166,-9.98250110880602,
13.8375009819657));
#187346=CARTESIAN_POINT('Ctrl Pts',(-4.07685496609522,-8.38987394812247,
13.7878916069657));
#187347=CARTESIAN_POINT('Ctrl Pts',(-4.07685496609523,-6.13755901768002,
13.7382822319657));
#187348=CARTESIAN_POINT('Ctrl Pts',(-4.07685496609524,-3.88524408723757,
13.6886728569657));
#187349=CARTESIAN_POINT('Ctrl Pts',(-2.48422780541168,-2.29261692655401,
13.6390634819657));
#187350=CARTESIAN_POINT('Ctrl Pts',(-0.891600644728122,-0.699989765870437,
13.5894541069657));
#187351=CARTESIAN_POINT('Ctrl Pts',(1.36071428571433,-0.699989765870433,
13.5398447319657));
#187352=CARTESIAN_POINT('Ctrl Pts',(3.61302921615677,-0.699989765870427,
13.4902353569657));
#187353=CARTESIAN_POINT('Ctrl Pts',(5.20565637684034,-2.29261692655398,
13.4406259819657));
#187354=CARTESIAN_POINT('Ctrl Pts',(6.7982835375239,-3.88524408723754,13.3910166069657));
#187355=CARTESIAN_POINT('Ctrl Pts',(6.79828353752391,-6.13755901767999,
13.3414072319657));
#187356=CARTESIAN_POINT('Ctrl Pts',(6.79828353752391,-8.38987394812244,
13.2917978569657));
#187357=CARTESIAN_POINT('Ctrl Pts',(5.20565637684036,-9.982501108806,13.2421884819657));
#187358=CARTESIAN_POINT('Ctrl Pts',(3.6130292161568,-11.5751282694896,13.1925791069657));
#187359=CARTESIAN_POINT('Ctrl Pts',(1.36071428571435,-11.5751282694896,
13.1429697319657));
#187360=CARTESIAN_POINT('Ctrl Pts',(-0.891600644728097,-11.5751282694896,
13.0933603569657));
#187361=CARTESIAN_POINT('Ctrl Pts',(-2.48422780541166,-9.98250110880602,
13.0437509819657));
#187362=CARTESIAN_POINT('Ctrl Pts',(-4.07685496609523,-8.38987394812247,
12.9941416069657));
#187363=CARTESIAN_POINT('Ctrl Pts',(-4.07685496609523,-6.13755901768002,
12.9445322319657));
#187364=CARTESIAN_POINT('Ctrl Pts',(-4.07685496609524,-3.88524408723757,
12.8949228569657));
#187365=CARTESIAN_POINT('Ctrl Pts',(-2.48422780541168,-2.29261692655401,
12.8453134819657));
#187366=CARTESIAN_POINT('Ctrl Pts',(-0.891600644728125,-0.699989765870437,
12.7957041069657));
#187367=CARTESIAN_POINT('Ctrl Pts',(1.36071428571432,-0.699989765870433,
12.7460947319657));
#187368=CARTESIAN_POINT('Ctrl Pts',(3.61302921615677,-0.699989765870427,
12.6964853569657));
#187369=CARTESIAN_POINT('Ctrl Pts',(5.20565637684033,-2.29261692655398,
12.6468759819657));
#187370=CARTESIAN_POINT('Ctrl Pts',(6.7982835375239,-3.88524408723754,12.5972666069657));
#187371=CARTESIAN_POINT('Ctrl Pts',(6.79828353752391,-6.13755901767999,
12.5476572319657));
#187372=CARTESIAN_POINT('Ctrl Pts',(6.79828353752391,-8.38987394812244,
12.4980478569657));
#187373=CARTESIAN_POINT('Ctrl Pts',(5.20565637684036,-9.982501108806,12.4484384819657));
#187374=CARTESIAN_POINT('Ctrl Pts',(3.6130292161568,-11.5751282694896,12.3988291069657));
#187375=CARTESIAN_POINT('Ctrl Pts',(1.36071428571435,-11.5751282694896,
12.3492197319657));
#187376=CARTESIAN_POINT('Ctrl Pts',(-0.8916006447281,-11.5751282694896,
12.2996103569657));
#187377=CARTESIAN_POINT('Ctrl Pts',(-2.48422780541166,-9.98250110880602,
12.2500009819657));
#187378=CARTESIAN_POINT('Ctrl Pts',(-4.07685496609523,-8.38987394812247,
12.2003916069657));
#187379=CARTESIAN_POINT('Ctrl Pts',(-4.07685496609523,-6.13755901768002,
12.1507822319657));
#187380=CARTESIAN_POINT('Ctrl Pts',(-4.07685496609524,-3.88524408723757,
12.1011728569657));
#187381=CARTESIAN_POINT('Ctrl Pts',(-2.48422780541168,-2.29261692655401,
12.0515634819657));
#187382=CARTESIAN_POINT('Ctrl Pts',(-0.891600644728128,-0.699989765870437,
12.0019541069657));
#187383=CARTESIAN_POINT('Ctrl Pts',(1.36071428571432,-0.699989765870433,
11.9523447319657));
#187384=CARTESIAN_POINT('Ctrl Pts',(3.61302921615677,-0.699989765870427,
11.9027353569657));
#187385=CARTESIAN_POINT('Ctrl Pts',(5.20565637684033,-2.29261692655398,
11.8531259819657));
#187386=CARTESIAN_POINT('Ctrl Pts',(6.7982835375239,-3.88524408723754,11.8035166069657));
#187387=CARTESIAN_POINT('Ctrl Pts',(6.79828353752391,-6.13755901767999,
11.7539072319657));
#187388=CARTESIAN_POINT('Ctrl Pts',(6.79828353752391,-8.38987394812244,
11.7042978569657));
#187389=CARTESIAN_POINT('Ctrl Pts',(5.20565637684035,-9.982501108806,11.6546884819657));
#187390=CARTESIAN_POINT('Ctrl Pts',(3.6130292161568,-11.5751282694896,11.6050791069657));
#187391=CARTESIAN_POINT('Ctrl Pts',(1.36071428571435,-11.5751282694896,
11.5554697319657));
#187392=CARTESIAN_POINT('Ctrl Pts',(-0.891600644728103,-11.5751282694896,
11.5058603569657));
#187393=CARTESIAN_POINT('Ctrl Pts',(-2.48422780541167,-9.98250110880602,
11.4562509819657));
#187394=CARTESIAN_POINT('Ctrl Pts',(-4.07685496609523,-8.38987394812247,
11.4066416069657));
#187395=CARTESIAN_POINT('Ctrl Pts',(-4.07685496609524,-6.13755901768002,
11.3570322319657));
#187396=CARTESIAN_POINT('Ctrl Pts',(-4.07685496609524,-3.88524408723757,
11.3074228569657));
#187397=CARTESIAN_POINT('Ctrl Pts',(-2.48422780541169,-2.29261692655401,
11.2578134819657));
#187398=CARTESIAN_POINT('Ctrl Pts',(-0.89160064472813,-0.699989765870437,
11.2082041069657));
#187399=CARTESIAN_POINT('Ctrl Pts',(1.36071428571432,-0.699989765870433,
11.1585947319657));
#187400=CARTESIAN_POINT('Ctrl Pts',(3.61302921615676,-0.699989765870427,
11.1089853569657));
#187401=CARTESIAN_POINT('Ctrl Pts',(5.20565637684033,-2.29261692655398,
11.0593759819657));
#187402=CARTESIAN_POINT('Ctrl Pts',(6.7982835375239,-3.88524408723754,11.0097666069657));
#187403=CARTESIAN_POINT('Ctrl Pts',(6.7982835375239,-6.13755901767999,10.9601572319657));
#187404=CARTESIAN_POINT('Ctrl Pts',(6.79828353752391,-8.38987394812244,
10.9105478569657));
#187405=CARTESIAN_POINT('Ctrl Pts',(5.20565637684035,-9.982501108806,10.8609384819657));
#187406=CARTESIAN_POINT('Ctrl Pts',(3.61302921615679,-11.5751282694896,
10.8113291069657));
#187407=CARTESIAN_POINT('Ctrl Pts',(1.36071428571434,-11.5751282694896,
10.7617197319657));
#187408=CARTESIAN_POINT('Ctrl Pts',(-0.891600644728105,-11.5751282694896,
10.7121103569657));
#187409=CARTESIAN_POINT('Ctrl Pts',(-2.48422780541167,-9.98250110880602,
10.6625009819657));
#187410=CARTESIAN_POINT('Ctrl Pts',(-4.07685496609523,-8.38987394812247,
10.6128916069657));
#187411=CARTESIAN_POINT('Ctrl Pts',(-4.07685496609524,-6.13755901768002,
10.5632822319657));
#187412=CARTESIAN_POINT('Ctrl Pts',(-4.07685496609525,-3.88524408723757,
10.5136728569657));
#187413=CARTESIAN_POINT('Ctrl Pts',(-2.48422780541169,-2.29261692655401,
10.4640634819657));
#187414=CARTESIAN_POINT('Ctrl Pts',(-0.891600644728133,-0.699989765870437,
10.4144541069657));
#187415=CARTESIAN_POINT('Ctrl Pts',(1.36071428571431,-0.699989765870433,
10.3648447319657));
#187416=CARTESIAN_POINT('Ctrl Pts',(3.61302921615676,-0.699989765870427,
10.3152353569657));
#187417=CARTESIAN_POINT('Ctrl Pts',(5.20565637684033,-2.29261692655398,
10.2656259819657));
#187418=CARTESIAN_POINT('Ctrl Pts',(6.79828353752389,-3.88524408723754,
10.2160166069657));
#187419=CARTESIAN_POINT('Ctrl Pts',(6.7982835375239,-6.13755901767999,10.1664072319657));
#187420=CARTESIAN_POINT('Ctrl Pts',(6.7982835375239,-8.38987394812244,10.1167978569657));
#187421=CARTESIAN_POINT('Ctrl Pts',(5.20565637684035,-9.982501108806,10.0671884819657));
#187422=CARTESIAN_POINT('Ctrl Pts',(3.61302921615679,-11.5751282694896,
10.0175791069657));
#187423=CARTESIAN_POINT('Ctrl Pts',(1.36071428571434,-11.5751282694896,
9.96796973196571));
#187424=CARTESIAN_POINT('Ctrl Pts',(-0.891600644728108,-11.5751282694896,
9.91836035696572));
#187425=CARTESIAN_POINT('Ctrl Pts',(-2.48422780541167,-9.98250110880602,
9.86875098196573));
#187426=CARTESIAN_POINT('Ctrl Pts',(-4.07685496609524,-8.38987394812247,
9.81914160696573));
#187427=CARTESIAN_POINT('Ctrl Pts',(-4.07685496609524,-6.13755901768002,
9.76953223196573));
#187428=CARTESIAN_POINT('Ctrl Pts',(-4.07685496609525,-3.88524408723757,
9.71992285696573));
#187429=CARTESIAN_POINT('Ctrl Pts',(-2.48422780541169,-2.29261692655401,
9.67031348196573));
#187430=CARTESIAN_POINT('Ctrl Pts',(-0.891600644728135,-0.699989765870437,
9.62070410696572));
#187431=CARTESIAN_POINT('Ctrl Pts',(1.36071428571431,-0.699989765870433,
9.57109473196572));
#187432=CARTESIAN_POINT('Ctrl Pts',(3.61302921615676,-0.699989765870427,
9.52148535696571));
#187433=CARTESIAN_POINT('Ctrl Pts',(5.20565637684032,-2.29261692655398,
9.4718759819657));
#187434=CARTESIAN_POINT('Ctrl Pts',(6.79828353752389,-3.88524408723754,
9.4222666069657));
#187435=CARTESIAN_POINT('Ctrl Pts',(6.7982835375239,-6.13755901767999,9.3726572319657));
#187436=CARTESIAN_POINT('Ctrl Pts',(6.7982835375239,-8.38987394812244,9.3230478569657));
#187437=CARTESIAN_POINT('Ctrl Pts',(5.20565637684034,-9.982501108806,9.2734384819657));
#187438=CARTESIAN_POINT('Ctrl Pts',(3.61302921615679,-11.5751282694896,
9.22382910696571));
#187439=CARTESIAN_POINT('Ctrl Pts',(1.36071428571434,-11.5751282694896,
9.17421973196572));
#187440=CARTESIAN_POINT('Ctrl Pts',(-0.891600644728111,-11.5751282694896,
9.12461035696572));
#187441=CARTESIAN_POINT('Ctrl Pts',(-2.48422780541167,-9.98250110880602,
9.07500098196573));
#187442=CARTESIAN_POINT('Ctrl Pts',(-4.07685496609524,-8.38987394812247,
9.02539160696573));
#187443=CARTESIAN_POINT('Ctrl Pts',(-4.07685496609525,-6.13755901768002,
8.97578223196573));
#187444=CARTESIAN_POINT('Ctrl Pts',(-4.07685496609525,-3.88524408723757,
8.92617285696573));
#187445=CARTESIAN_POINT('Ctrl Pts',(-2.4842278054117,-2.29261692655401,
8.87656348196573));
#187446=CARTESIAN_POINT('Ctrl Pts',(-0.891600644728138,-0.699989765870437,
8.82695410696572));
#187447=CARTESIAN_POINT('Ctrl Pts',(1.36071428571431,-0.699989765870433,
8.77734473196571));
#187448=CARTESIAN_POINT('Ctrl Pts',(3.61302921615676,-0.699989765870427,
8.7277353569657));
#187449=CARTESIAN_POINT('Ctrl Pts',(5.20565637684032,-2.29261692655398,
8.6781259819657));
#187450=CARTESIAN_POINT('Ctrl Pts',(6.79828353752389,-3.88524408723754,
8.62851660696569));
#187451=CARTESIAN_POINT('Ctrl Pts',(6.79828353752389,-6.13755901767999,
8.57890723196569));
#187452=CARTESIAN_POINT('Ctrl Pts',(6.7982835375239,-8.38987394812244,8.5292978569657));
#187453=CARTESIAN_POINT('Ctrl Pts',(5.20565637684034,-9.982501108806,8.4796884819657));
#187454=CARTESIAN_POINT('Ctrl Pts',(3.61302921615679,-11.5751282694896,
8.43007910696571));
#187455=CARTESIAN_POINT('Ctrl Pts',(1.36071428571434,-11.5751282694896,
8.38046973196571));
#187456=CARTESIAN_POINT('Ctrl Pts',(-0.891600644728114,-11.5751282694896,
8.33086035696572));
#187457=CARTESIAN_POINT('Ctrl Pts',(-2.48422780541168,-9.98250110880602,
8.28125098196573));
#187458=CARTESIAN_POINT('Ctrl Pts',(-4.07685496609524,-8.38987394812247,
8.23164160696573));
#187459=CARTESIAN_POINT('Ctrl Pts',(-4.07685496609525,-6.13755901768002,
8.18203223196574));
#187460=CARTESIAN_POINT('Ctrl Pts',(-4.07685496609526,-3.88524408723757,
8.13242285696574));
#187461=CARTESIAN_POINT('Ctrl Pts',(-2.4842278054117,-2.29261692655401,
8.08281348196573));
#187462=CARTESIAN_POINT('Ctrl Pts',(-0.891600644728141,-0.699989765870437,
8.03320410696572));
#187463=CARTESIAN_POINT('Ctrl Pts',(1.36071428571431,-0.699989765870433,
7.98359473196571));
#187464=CARTESIAN_POINT('Ctrl Pts',(3.61302921615675,-0.699989765870427,
7.93398535696571));
#187465=CARTESIAN_POINT('Ctrl Pts',(5.20565637684032,-2.29261692655398,
7.8843759819657));
#187466=CARTESIAN_POINT('Ctrl Pts',(6.79828353752388,-3.88524408723754,
7.8347666069657));
#187467=CARTESIAN_POINT('Ctrl Pts',(6.79828353752389,-6.13755901767999,
7.78515723196569));
#187468=CARTESIAN_POINT('Ctrl Pts',(6.7982835375239,-8.38987394812244,7.7355478569657));
#187469=CARTESIAN_POINT('Ctrl Pts',(5.20565637684034,-9.982501108806,7.6859384819657));
#187470=CARTESIAN_POINT('Ctrl Pts',(3.61302921615678,-11.5751282694896,
7.63632910696571));
#187471=CARTESIAN_POINT('Ctrl Pts',(1.36071428571433,-11.5751282694896,
7.58671973196572));
#187472=CARTESIAN_POINT('Ctrl Pts',(-0.891600644728116,-11.5751282694896,
7.53711035696572));
#187473=CARTESIAN_POINT('Ctrl Pts',(-2.48422780541168,-9.98250110880602,
7.48750098196573));
#187474=CARTESIAN_POINT('Ctrl Pts',(-4.07685496609524,-8.38987394812247,
7.43789160696574));
#187475=CARTESIAN_POINT('Ctrl Pts',(-4.07685496609525,-6.13755901768002,
7.38828223196573));
#187476=CARTESIAN_POINT('Ctrl Pts',(-4.07685496609526,-3.88524408723757,
7.33867285696573));
#187477=CARTESIAN_POINT('Ctrl Pts',(-2.4842278054117,-2.29261692655401,
7.28906348196573));
#187478=CARTESIAN_POINT('Ctrl Pts',(-0.891600644728144,-0.699989765870437,
7.23945410696572));
#187479=CARTESIAN_POINT('Ctrl Pts',(1.3607142857143,-0.699989765870433,
7.18984473196571));
#187480=CARTESIAN_POINT('Ctrl Pts',(3.61302921615675,-0.699989765870427,
7.14023535696571));
#187481=CARTESIAN_POINT('Ctrl Pts',(5.20565637684031,-2.29261692655398,
7.0906259819657));
#187482=CARTESIAN_POINT('Ctrl Pts',(6.79828353752388,-3.88524408723754,
7.0410166069657));
#187483=CARTESIAN_POINT('Ctrl Pts',(6.79828353752389,-6.13755901767999,
6.9914072319657));
#187484=CARTESIAN_POINT('Ctrl Pts',(6.79828353752389,-8.38987394812244,
6.94179785696569));
#187485=CARTESIAN_POINT('Ctrl Pts',(5.20565637684034,-9.982501108806,6.8921884819657));
#187486=CARTESIAN_POINT('Ctrl Pts',(3.61302921615678,-11.5751282694896,
6.84257910696571));
#187487=CARTESIAN_POINT('Ctrl Pts',(1.36071428571433,-11.5751282694896,
6.79296973196571));
#187488=CARTESIAN_POINT('Ctrl Pts',(-0.891600644728119,-11.5751282694896,
6.74336035696572));
#187489=CARTESIAN_POINT('Ctrl Pts',(-2.48422780541168,-9.98250110880602,
6.69375098196573));
#187490=CARTESIAN_POINT('Ctrl Pts',(-4.07685496609525,-8.38987394812247,
6.64414160696573));
#187491=CARTESIAN_POINT('Ctrl Pts',(-4.07685496609525,-6.13755901768002,
6.59453223196573));
#187492=CARTESIAN_POINT('Ctrl Pts',(-4.07685496609526,-3.88524408723757,
6.54492285696573));
#187493=CARTESIAN_POINT('Ctrl Pts',(-2.4842278054117,-2.29261692655401,
6.49531348196573));
#187494=CARTESIAN_POINT('Ctrl Pts',(-0.891600644728147,-0.699989765870437,
6.44570410696573));
#187495=CARTESIAN_POINT('Ctrl Pts',(1.3607142857143,-0.699989765870433,
6.39609473196571));
#187496=CARTESIAN_POINT('Ctrl Pts',(3.61302921615675,-0.699989765870427,
6.34648535696571));
#187497=CARTESIAN_POINT('Ctrl Pts',(5.20565637684031,-2.29261692655398,
6.2968759819657));
#187498=CARTESIAN_POINT('Ctrl Pts',(6.79828353752388,-3.88524408723754,
6.2472666069657));
#187499=CARTESIAN_POINT('Ctrl Pts',(6.79828353752389,-6.13755901767999,
6.1976572319657));
#187500=CARTESIAN_POINT('Ctrl Pts',(6.79828353752389,-8.38987394812244,
6.1480478569657));
#187501=CARTESIAN_POINT('Ctrl Pts',(5.20565637684033,-9.982501108806,6.0984384819657));
#187502=CARTESIAN_POINT('Ctrl Pts',(3.61302921615678,-11.5751282694896,
6.04882910696571));
#187503=CARTESIAN_POINT('Ctrl Pts',(1.36071428571433,-11.5751282694896,
5.99921973196571));
#187504=CARTESIAN_POINT('Ctrl Pts',(-0.792169330833731,-11.5751282694896,
5.95180042606799));
#187505=CARTESIAN_POINT('Ctrl Pts',(-2.36155504701614,-10.1013791930713,
5.90378754385568));
#187506=CARTESIAN_POINT('Ctrl Pts',(1.36071428571437,-12.1336469966959,
18.2279306694657));
#187507=CARTESIAN_POINT('Ctrl Pts',(-1.12294667637628,-12.1336469966959,
18.1783212944657));
#187508=CARTESIAN_POINT('Ctrl Pts',(-2.87916018483889,-10.3774334882333,
18.1287119194657));
#187509=CARTESIAN_POINT('Ctrl Pts',(-4.6353736933015,-8.62121997977068,
18.0791025444657));
#187510=CARTESIAN_POINT('Ctrl Pts',(-4.63537369330151,-6.13755901768002,
18.0294931694657));
#187511=CARTESIAN_POINT('Ctrl Pts',(-4.63537369330151,-3.65389805558936,
17.9798837944657));
#187512=CARTESIAN_POINT('Ctrl Pts',(-2.87916018483891,-1.89768454712676,
17.9302744194657));
#187513=CARTESIAN_POINT('Ctrl Pts',(-1.12294667637631,-0.141471038664144,
17.8806650444657));
#187514=CARTESIAN_POINT('Ctrl Pts',(1.36071428571434,-0.141471038664139,
17.8310556694657));
#187515=CARTESIAN_POINT('Ctrl Pts',(3.84437524780499,-0.141471038664133,
17.7814462944657));
#187516=CARTESIAN_POINT('Ctrl Pts',(5.6005887562676,-1.89768454712673,17.7318369194657));
#187517=CARTESIAN_POINT('Ctrl Pts',(7.35680226473021,-3.65389805558933,
17.6822275444657));
#187518=CARTESIAN_POINT('Ctrl Pts',(7.35680226473022,-6.13755901767999,
17.6326181694657));
#187519=CARTESIAN_POINT('Ctrl Pts',(7.35680226473023,-8.62121997977064,
17.5830087944657));
#187520=CARTESIAN_POINT('Ctrl Pts',(5.60058875626762,-10.3774334882333,
17.5333994194657));
#187521=CARTESIAN_POINT('Ctrl Pts',(3.84437524780503,-12.1336469966959,
17.4837900444657));
#187522=CARTESIAN_POINT('Ctrl Pts',(1.36071428571437,-12.1336469966959,
17.4341806694657));
#187523=CARTESIAN_POINT('Ctrl Pts',(-1.12294667637629,-12.1336469966959,
17.3845712944657));
#187524=CARTESIAN_POINT('Ctrl Pts',(-2.87916018483889,-10.3774334882333,
17.3349619194657));
#187525=CARTESIAN_POINT('Ctrl Pts',(-4.6353736933015,-8.62121997977068,
17.2853525444657));
#187526=CARTESIAN_POINT('Ctrl Pts',(-4.63537369330151,-6.13755901768002,
17.2357431694657));
#187527=CARTESIAN_POINT('Ctrl Pts',(-4.63537369330152,-3.65389805558936,
17.1861337944657));
#187528=CARTESIAN_POINT('Ctrl Pts',(-2.87916018483892,-1.89768454712676,
17.1365244194657));
#187529=CARTESIAN_POINT('Ctrl Pts',(-1.12294667637632,-0.141471038664144,
17.0869150444657));
#187530=CARTESIAN_POINT('Ctrl Pts',(1.36071428571434,-0.141471038664139,
17.0373056694657));
#187531=CARTESIAN_POINT('Ctrl Pts',(3.84437524780499,-0.141471038664133,
16.9876962944657));
#187532=CARTESIAN_POINT('Ctrl Pts',(5.6005887562676,-1.89768454712673,16.9380869194657));
#187533=CARTESIAN_POINT('Ctrl Pts',(7.35680226473021,-3.65389805558933,
16.8884775444657));
#187534=CARTESIAN_POINT('Ctrl Pts',(7.35680226473022,-6.13755901767999,
16.8388681694657));
#187535=CARTESIAN_POINT('Ctrl Pts',(7.35680226473022,-8.62121997977064,
16.7892587944657));
#187536=CARTESIAN_POINT('Ctrl Pts',(5.60058875626762,-10.3774334882333,
16.7396494194657));
#187537=CARTESIAN_POINT('Ctrl Pts',(3.84437524780502,-12.1336469966959,
16.6900400444657));
#187538=CARTESIAN_POINT('Ctrl Pts',(1.36071428571437,-12.1336469966959,
16.6404306694657));
#187539=CARTESIAN_POINT('Ctrl Pts',(-1.12294667637629,-12.1336469966959,
16.5908212944657));
#187540=CARTESIAN_POINT('Ctrl Pts',(-2.8791601848389,-10.3774334882333,
16.5412119194657));
#187541=CARTESIAN_POINT('Ctrl Pts',(-4.6353736933015,-8.62121997977068,
16.4916025444657));
#187542=CARTESIAN_POINT('Ctrl Pts',(-4.63537369330151,-6.13755901768002,
16.4419931694657));
#187543=CARTESIAN_POINT('Ctrl Pts',(-4.63537369330152,-3.65389805558936,
16.3923837944657));
#187544=CARTESIAN_POINT('Ctrl Pts',(-2.87916018483892,-1.89768454712676,
16.3427744194657));
#187545=CARTESIAN_POINT('Ctrl Pts',(-1.12294667637632,-0.141471038664144,
16.2931650444657));
#187546=CARTESIAN_POINT('Ctrl Pts',(1.36071428571433,-0.141471038664139,
16.2435556694657));
#187547=CARTESIAN_POINT('Ctrl Pts',(3.84437524780499,-0.141471038664133,
16.1939462944657));
#187548=CARTESIAN_POINT('Ctrl Pts',(5.6005887562676,-1.89768454712673,16.1443369194657));
#187549=CARTESIAN_POINT('Ctrl Pts',(7.35680226473021,-3.65389805558933,
16.0947275444657));
#187550=CARTESIAN_POINT('Ctrl Pts',(7.35680226473021,-6.13755901767999,
16.0451181694657));
#187551=CARTESIAN_POINT('Ctrl Pts',(7.35680226473022,-8.62121997977064,
15.9955087944657));
#187552=CARTESIAN_POINT('Ctrl Pts',(5.60058875626762,-10.3774334882333,
15.9458994194657));
#187553=CARTESIAN_POINT('Ctrl Pts',(3.84437524780502,-12.1336469966959,
15.8962900444657));
#187554=CARTESIAN_POINT('Ctrl Pts',(1.36071428571436,-12.1336469966959,
15.8466806694657));
#187555=CARTESIAN_POINT('Ctrl Pts',(-1.12294667637629,-12.1336469966959,
15.7970712944657));
#187556=CARTESIAN_POINT('Ctrl Pts',(-2.8791601848389,-10.3774334882333,
15.7474619194657));
#187557=CARTESIAN_POINT('Ctrl Pts',(-4.63537369330151,-8.62121997977068,
15.6978525444657));
#187558=CARTESIAN_POINT('Ctrl Pts',(-4.63537369330152,-6.13755901768002,
15.6482431694657));
#187559=CARTESIAN_POINT('Ctrl Pts',(-4.63537369330152,-3.65389805558936,
15.5986337944657));
#187560=CARTESIAN_POINT('Ctrl Pts',(-2.87916018483892,-1.89768454712676,
15.5490244194657));
#187561=CARTESIAN_POINT('Ctrl Pts',(-1.12294667637632,-0.141471038664144,
15.4994150444657));
#187562=CARTESIAN_POINT('Ctrl Pts',(1.36071428571433,-0.141471038664139,
15.4498056694657));
#187563=CARTESIAN_POINT('Ctrl Pts',(3.84437524780498,-0.141471038664133,
15.4001962944657));
#187564=CARTESIAN_POINT('Ctrl Pts',(5.60058875626759,-1.89768454712673,
15.3505869194657));
#187565=CARTESIAN_POINT('Ctrl Pts',(7.3568022647302,-3.65389805558933,15.3009775444657));
#187566=CARTESIAN_POINT('Ctrl Pts',(7.35680226473021,-6.13755901767999,
15.2513681694657));
#187567=CARTESIAN_POINT('Ctrl Pts',(7.35680226473022,-8.62121997977064,
15.2017587944657));
#187568=CARTESIAN_POINT('Ctrl Pts',(5.60058875626762,-10.3774334882333,
15.1521494194657));
#187569=CARTESIAN_POINT('Ctrl Pts',(3.84437524780502,-12.1336469966959,
15.1025400444657));
#187570=CARTESIAN_POINT('Ctrl Pts',(1.36071428571436,-12.1336469966959,
15.0529306694657));
#187571=CARTESIAN_POINT('Ctrl Pts',(-1.12294667637629,-12.1336469966959,
15.0033212944657));
#187572=CARTESIAN_POINT('Ctrl Pts',(-2.8791601848389,-10.3774334882333,
14.9537119194657));
#187573=CARTESIAN_POINT('Ctrl Pts',(-4.63537369330151,-8.62121997977068,
14.9041025444657));
#187574=CARTESIAN_POINT('Ctrl Pts',(-4.63537369330152,-6.13755901768002,
14.8544931694657));
#187575=CARTESIAN_POINT('Ctrl Pts',(-4.63537369330153,-3.65389805558936,
14.8048837944657));
#187576=CARTESIAN_POINT('Ctrl Pts',(-2.87916018483893,-1.89768454712676,
14.7552744194657));
#187577=CARTESIAN_POINT('Ctrl Pts',(-1.12294667637633,-0.141471038664144,
14.7056650444657));
#187578=CARTESIAN_POINT('Ctrl Pts',(1.36071428571433,-0.141471038664139,
14.6560556694657));
#187579=CARTESIAN_POINT('Ctrl Pts',(3.84437524780498,-0.141471038664133,
14.6064462944657));
#187580=CARTESIAN_POINT('Ctrl Pts',(5.60058875626759,-1.89768454712673,
14.5568369194657));
#187581=CARTESIAN_POINT('Ctrl Pts',(7.3568022647302,-3.65389805558933,14.5072275444657));
#187582=CARTESIAN_POINT('Ctrl Pts',(7.35680226473021,-6.13755901767999,
14.4576181694657));
#187583=CARTESIAN_POINT('Ctrl Pts',(7.35680226473021,-8.62121997977064,
14.4080087944657));
#187584=CARTESIAN_POINT('Ctrl Pts',(5.60058875626761,-10.3774334882333,
14.3583994194657));
#187585=CARTESIAN_POINT('Ctrl Pts',(3.84437524780501,-12.1336469966959,
14.3087900444657));
#187586=CARTESIAN_POINT('Ctrl Pts',(1.36071428571436,-12.1336469966959,
14.2591806694657));
#187587=CARTESIAN_POINT('Ctrl Pts',(-1.1229466763763,-12.1336469966959,
14.2095712944657));
#187588=CARTESIAN_POINT('Ctrl Pts',(-2.8791601848389,-10.3774334882333,
14.1599619194657));
#187589=CARTESIAN_POINT('Ctrl Pts',(-4.63537369330151,-8.62121997977068,
14.1103525444657));
#187590=CARTESIAN_POINT('Ctrl Pts',(-4.63537369330152,-6.13755901768002,
14.0607431694657));
#187591=CARTESIAN_POINT('Ctrl Pts',(-4.63537369330153,-3.65389805558936,
14.0111337944657));
#187592=CARTESIAN_POINT('Ctrl Pts',(-2.87916018483893,-1.89768454712676,
13.9615244194657));
#187593=CARTESIAN_POINT('Ctrl Pts',(-1.12294667637633,-0.141471038664144,
13.9119150444657));
#187594=CARTESIAN_POINT('Ctrl Pts',(1.36071428571432,-0.141471038664139,
13.8623056694657));
#187595=CARTESIAN_POINT('Ctrl Pts',(3.84437524780498,-0.141471038664133,
13.8126962944657));
#187596=CARTESIAN_POINT('Ctrl Pts',(5.60058875626759,-1.89768454712673,
13.7630869194657));
#187597=CARTESIAN_POINT('Ctrl Pts',(7.3568022647302,-3.65389805558933,13.7134775444657));
#187598=CARTESIAN_POINT('Ctrl Pts',(7.35680226473021,-6.13755901767999,
13.6638681694657));
#187599=CARTESIAN_POINT('Ctrl Pts',(7.35680226473021,-8.62121997977064,
13.6142587944657));
#187600=CARTESIAN_POINT('Ctrl Pts',(5.60058875626761,-10.3774334882333,
13.5646494194657));
#187601=CARTESIAN_POINT('Ctrl Pts',(3.84437524780501,-12.1336469966959,
13.5150400444657));
#187602=CARTESIAN_POINT('Ctrl Pts',(1.36071428571436,-12.1336469966959,
13.4654306694657));
#187603=CARTESIAN_POINT('Ctrl Pts',(-1.1229466763763,-12.1336469966959,
13.4158212944657));
#187604=CARTESIAN_POINT('Ctrl Pts',(-2.87916018483891,-10.3774334882333,
13.3662119194657));
#187605=CARTESIAN_POINT('Ctrl Pts',(-4.63537369330152,-8.62121997977068,
13.3166025444657));
#187606=CARTESIAN_POINT('Ctrl Pts',(-4.63537369330153,-6.13755901768002,
13.2669931694657));
#187607=CARTESIAN_POINT('Ctrl Pts',(-4.63537369330153,-3.65389805558936,
13.2173837944657));
#187608=CARTESIAN_POINT('Ctrl Pts',(-2.87916018483893,-1.89768454712676,
13.1677744194657));
#187609=CARTESIAN_POINT('Ctrl Pts',(-1.12294667637633,-0.141471038664144,
13.1181650444657));
#187610=CARTESIAN_POINT('Ctrl Pts',(1.36071428571432,-0.141471038664139,
13.0685556694657));
#187611=CARTESIAN_POINT('Ctrl Pts',(3.84437524780497,-0.141471038664133,
13.0189462944657));
#187612=CARTESIAN_POINT('Ctrl Pts',(5.60058875626759,-1.89768454712673,
12.9693369194657));
#187613=CARTESIAN_POINT('Ctrl Pts',(7.3568022647302,-3.65389805558933,12.9197275444657));
#187614=CARTESIAN_POINT('Ctrl Pts',(7.3568022647302,-6.13755901767999,12.8701181694657));
#187615=CARTESIAN_POINT('Ctrl Pts',(7.35680226473021,-8.62121997977064,
12.8205087944657));
#187616=CARTESIAN_POINT('Ctrl Pts',(5.60058875626761,-10.3774334882333,
12.7708994194657));
#187617=CARTESIAN_POINT('Ctrl Pts',(3.84437524780501,-12.1336469966959,
12.7212900444657));
#187618=CARTESIAN_POINT('Ctrl Pts',(1.36071428571435,-12.1336469966959,
12.6716806694657));
#187619=CARTESIAN_POINT('Ctrl Pts',(-1.1229466763763,-12.1336469966959,
12.6220712944657));
#187620=CARTESIAN_POINT('Ctrl Pts',(-2.87916018483891,-10.3774334882333,
12.5724619194657));
#187621=CARTESIAN_POINT('Ctrl Pts',(-4.63537369330152,-8.62121997977068,
12.5228525444657));
#187622=CARTESIAN_POINT('Ctrl Pts',(-4.63537369330153,-6.13755901768002,
12.4732431694657));
#187623=CARTESIAN_POINT('Ctrl Pts',(-4.63537369330153,-3.65389805558936,
12.4236337944657));
#187624=CARTESIAN_POINT('Ctrl Pts',(-2.87916018483893,-1.89768454712676,
12.3740244194657));
#187625=CARTESIAN_POINT('Ctrl Pts',(-1.12294667637633,-0.141471038664144,
12.3244150444657));
#187626=CARTESIAN_POINT('Ctrl Pts',(1.36071428571432,-0.141471038664139,
12.2748056694657));
#187627=CARTESIAN_POINT('Ctrl Pts',(3.84437524780497,-0.141471038664133,
12.2251962944657));
#187628=CARTESIAN_POINT('Ctrl Pts',(5.60058875626758,-1.89768454712673,
12.1755869194657));
#187629=CARTESIAN_POINT('Ctrl Pts',(7.35680226473019,-3.65389805558933,
12.1259775444657));
#187630=CARTESIAN_POINT('Ctrl Pts',(7.3568022647302,-6.13755901767999,12.0763681694657));
#187631=CARTESIAN_POINT('Ctrl Pts',(7.35680226473021,-8.62121997977064,
12.0267587944657));
#187632=CARTESIAN_POINT('Ctrl Pts',(5.60058875626761,-10.3774334882333,
11.9771494194657));
#187633=CARTESIAN_POINT('Ctrl Pts',(3.844375247805,-12.1336469966959,11.9275400444657));
#187634=CARTESIAN_POINT('Ctrl Pts',(1.36071428571435,-12.1336469966959,
11.8779306694657));
#187635=CARTESIAN_POINT('Ctrl Pts',(-1.12294667637631,-12.1336469966959,
11.8283212944657));
#187636=CARTESIAN_POINT('Ctrl Pts',(-2.87916018483891,-10.3774334882333,
11.7787119194657));
#187637=CARTESIAN_POINT('Ctrl Pts',(-4.63537369330152,-8.62121997977068,
11.7291025444657));
#187638=CARTESIAN_POINT('Ctrl Pts',(-4.63537369330153,-6.13755901768002,
11.6794931694657));
#187639=CARTESIAN_POINT('Ctrl Pts',(-4.63537369330154,-3.65389805558936,
11.6298837944657));
#187640=CARTESIAN_POINT('Ctrl Pts',(-2.87916018483894,-1.89768454712676,
11.5802744194657));
#187641=CARTESIAN_POINT('Ctrl Pts',(-1.12294667637634,-0.141471038664144,
11.5306650444657));
#187642=CARTESIAN_POINT('Ctrl Pts',(1.36071428571432,-0.141471038664139,
11.4810556694657));
#187643=CARTESIAN_POINT('Ctrl Pts',(3.84437524780497,-0.141471038664133,
11.4314462944657));
#187644=CARTESIAN_POINT('Ctrl Pts',(5.60058875626758,-1.89768454712673,
11.3818369194657));
#187645=CARTESIAN_POINT('Ctrl Pts',(7.35680226473019,-3.65389805558933,
11.3322275444657));
#187646=CARTESIAN_POINT('Ctrl Pts',(7.3568022647302,-6.13755901767999,11.2826181694657));
#187647=CARTESIAN_POINT('Ctrl Pts',(7.3568022647302,-8.62121997977064,11.2330087944657));
#187648=CARTESIAN_POINT('Ctrl Pts',(5.6005887562676,-10.3774334882333,11.1833994194657));
#187649=CARTESIAN_POINT('Ctrl Pts',(3.844375247805,-12.1336469966959,11.1337900444657));
#187650=CARTESIAN_POINT('Ctrl Pts',(1.36071428571435,-12.1336469966959,
11.0841806694657));
#187651=CARTESIAN_POINT('Ctrl Pts',(-1.12294667637631,-12.1336469966959,
11.0345712944657));
#187652=CARTESIAN_POINT('Ctrl Pts',(-2.87916018483892,-10.3774334882333,
10.9849619194657));
#187653=CARTESIAN_POINT('Ctrl Pts',(-4.63537369330153,-8.62121997977068,
10.9353525444657));
#187654=CARTESIAN_POINT('Ctrl Pts',(-4.63537369330153,-6.13755901768002,
10.8857431694657));
#187655=CARTESIAN_POINT('Ctrl Pts',(-4.63537369330154,-3.65389805558936,
10.8361337944657));
#187656=CARTESIAN_POINT('Ctrl Pts',(-2.87916018483894,-1.89768454712676,
10.7865244194657));
#187657=CARTESIAN_POINT('Ctrl Pts',(-1.12294667637634,-0.141471038664144,
10.7369150444657));
#187658=CARTESIAN_POINT('Ctrl Pts',(1.36071428571431,-0.141471038664139,
10.6873056694657));
#187659=CARTESIAN_POINT('Ctrl Pts',(3.84437524780497,-0.141471038664133,
10.6376962944657));
#187660=CARTESIAN_POINT('Ctrl Pts',(5.60058875626758,-1.89768454712673,
10.5880869194657));
#187661=CARTESIAN_POINT('Ctrl Pts',(7.35680226473019,-3.65389805558933,
10.5384775444657));
#187662=CARTESIAN_POINT('Ctrl Pts',(7.35680226473019,-6.13755901767999,
10.4888681694657));
#187663=CARTESIAN_POINT('Ctrl Pts',(7.3568022647302,-8.62121997977064,10.4392587944657));
#187664=CARTESIAN_POINT('Ctrl Pts',(5.6005887562676,-10.3774334882333,10.3896494194657));
#187665=CARTESIAN_POINT('Ctrl Pts',(3.844375247805,-12.1336469966959,10.3400400444657));
#187666=CARTESIAN_POINT('Ctrl Pts',(1.36071428571435,-12.1336469966959,
10.2904306694657));
#187667=CARTESIAN_POINT('Ctrl Pts',(-1.12294667637631,-12.1336469966959,
10.2408212944657));
#187668=CARTESIAN_POINT('Ctrl Pts',(-2.87916018483892,-10.3774334882333,
10.1912119194657));
#187669=CARTESIAN_POINT('Ctrl Pts',(-4.63537369330153,-8.62121997977068,
10.1416025444657));
#187670=CARTESIAN_POINT('Ctrl Pts',(-4.63537369330154,-6.13755901768002,
10.0919931694657));
#187671=CARTESIAN_POINT('Ctrl Pts',(-4.63537369330154,-3.65389805558936,
10.0423837944657));
#187672=CARTESIAN_POINT('Ctrl Pts',(-2.87916018483894,-1.89768454712676,
9.99277441946573));
#187673=CARTESIAN_POINT('Ctrl Pts',(-1.12294667637634,-0.141471038664144,
9.94316504446573));
#187674=CARTESIAN_POINT('Ctrl Pts',(1.36071428571431,-0.141471038664139,
9.89355566946572));
#187675=CARTESIAN_POINT('Ctrl Pts',(3.84437524780496,-0.141471038664133,
9.84394629446571));
#187676=CARTESIAN_POINT('Ctrl Pts',(5.60058875626757,-1.89768454712673,
9.7943369194657));
#187677=CARTESIAN_POINT('Ctrl Pts',(7.35680226473018,-3.65389805558933,
9.74472754446569));
#187678=CARTESIAN_POINT('Ctrl Pts',(7.35680226473019,-6.13755901767999,
9.69511816946569));
#187679=CARTESIAN_POINT('Ctrl Pts',(7.3568022647302,-8.62121997977064,9.6455087944657));
#187680=CARTESIAN_POINT('Ctrl Pts',(5.6005887562676,-10.3774334882333,9.5958994194657));
#187681=CARTESIAN_POINT('Ctrl Pts',(3.844375247805,-12.1336469966959,9.54629004446571));
#187682=CARTESIAN_POINT('Ctrl Pts',(1.36071428571434,-12.1336469966959,
9.49668066946572));
#187683=CARTESIAN_POINT('Ctrl Pts',(-1.12294667637631,-12.1336469966959,
9.44707129446572));
#187684=CARTESIAN_POINT('Ctrl Pts',(-2.87916018483892,-10.3774334882333,
9.39746191946573));
#187685=CARTESIAN_POINT('Ctrl Pts',(-4.63537369330153,-8.62121997977068,
9.34785254446574));
#187686=CARTESIAN_POINT('Ctrl Pts',(-4.63537369330154,-6.13755901768002,
9.29824316946574));
#187687=CARTESIAN_POINT('Ctrl Pts',(-4.63537369330155,-3.65389805558936,
9.24863379446574));
#187688=CARTESIAN_POINT('Ctrl Pts',(-2.87916018483894,-1.89768454712676,
9.19902441946573));
#187689=CARTESIAN_POINT('Ctrl Pts',(-1.12294667637634,-0.141471038664144,
9.14941504446572));
#187690=CARTESIAN_POINT('Ctrl Pts',(1.36071428571431,-0.141471038664139,
9.09980566946571));
#187691=CARTESIAN_POINT('Ctrl Pts',(3.84437524780496,-0.141471038664133,
9.05019629446571));
#187692=CARTESIAN_POINT('Ctrl Pts',(5.60058875626757,-1.89768454712673,
9.0005869194657));
#187693=CARTESIAN_POINT('Ctrl Pts',(7.35680226473018,-3.65389805558933,
8.95097754446569));
#187694=CARTESIAN_POINT('Ctrl Pts',(7.35680226473019,-6.13755901767999,
8.90136816946569));
#187695=CARTESIAN_POINT('Ctrl Pts',(7.3568022647302,-8.62121997977064,8.8517587944657));
#187696=CARTESIAN_POINT('Ctrl Pts',(5.60058875626759,-10.3774334882333,
8.8021494194657));
#187697=CARTESIAN_POINT('Ctrl Pts',(3.84437524780499,-12.1336469966959,
8.75254004446571));
#187698=CARTESIAN_POINT('Ctrl Pts',(1.36071428571434,-12.1336469966959,
8.70293066946572));
#187699=CARTESIAN_POINT('Ctrl Pts',(-1.12294667637632,-12.1336469966959,
8.65332129446573));
#187700=CARTESIAN_POINT('Ctrl Pts',(-2.87916018483892,-10.3774334882333,
8.60371191946573));
#187701=CARTESIAN_POINT('Ctrl Pts',(-4.63537369330153,-8.62121997977068,
8.55410254446574));
#187702=CARTESIAN_POINT('Ctrl Pts',(-4.63537369330154,-6.13755901768002,
8.50449316946573));
#187703=CARTESIAN_POINT('Ctrl Pts',(-4.63537369330155,-3.65389805558936,
8.45488379446574));
#187704=CARTESIAN_POINT('Ctrl Pts',(-2.87916018483895,-1.89768454712676,
8.40527441946573));
#187705=CARTESIAN_POINT('Ctrl Pts',(-1.12294667637635,-0.141471038664144,
8.35566504446572));
#187706=CARTESIAN_POINT('Ctrl Pts',(1.36071428571431,-0.141471038664139,
8.30605566946572));
#187707=CARTESIAN_POINT('Ctrl Pts',(3.84437524780496,-0.141471038664133,
8.25644629446571));
#187708=CARTESIAN_POINT('Ctrl Pts',(5.60058875626757,-1.89768454712673,
8.2068369194657));
#187709=CARTESIAN_POINT('Ctrl Pts',(7.35680226473018,-3.65389805558933,
8.15722754446569));
#187710=CARTESIAN_POINT('Ctrl Pts',(7.35680226473019,-6.13755901767999,
8.1076181694657));
#187711=CARTESIAN_POINT('Ctrl Pts',(7.35680226473019,-8.62121997977064,
8.05800879446569));
#187712=CARTESIAN_POINT('Ctrl Pts',(5.60058875626759,-10.3774334882333,
8.0083994194657));
#187713=CARTESIAN_POINT('Ctrl Pts',(3.84437524780499,-12.1336469966959,
7.95879004446571));
#187714=CARTESIAN_POINT('Ctrl Pts',(1.36071428571434,-12.1336469966959,
7.90918066946572));
#187715=CARTESIAN_POINT('Ctrl Pts',(-1.12294667637632,-12.1336469966959,
7.85957129446573));
#187716=CARTESIAN_POINT('Ctrl Pts',(-2.87916018483893,-10.3774334882333,
7.80996191946573));
#187717=CARTESIAN_POINT('Ctrl Pts',(-4.63537369330154,-8.62121997977068,
7.76035254446574));
#187718=CARTESIAN_POINT('Ctrl Pts',(-4.63537369330154,-6.13755901768002,
7.71074316946574));
#187719=CARTESIAN_POINT('Ctrl Pts',(-4.63537369330155,-3.65389805558936,
7.66113379446574));
#187720=CARTESIAN_POINT('Ctrl Pts',(-2.87916018483895,-1.89768454712676,
7.61152441946573));
#187721=CARTESIAN_POINT('Ctrl Pts',(-1.12294667637635,-0.141471038664144,
7.56191504446572));
#187722=CARTESIAN_POINT('Ctrl Pts',(1.3607142857143,-0.141471038664139,
7.51230566946572));
#187723=CARTESIAN_POINT('Ctrl Pts',(3.84437524780496,-0.141471038664133,
7.46269629446571));
#187724=CARTESIAN_POINT('Ctrl Pts',(5.60058875626757,-1.89768454712673,
7.4130869194657));
#187725=CARTESIAN_POINT('Ctrl Pts',(7.35680226473017,-3.65389805558933,
7.36347754446569));
#187726=CARTESIAN_POINT('Ctrl Pts',(7.35680226473018,-6.13755901767999,
7.3138681694657));
#187727=CARTESIAN_POINT('Ctrl Pts',(7.35680226473019,-8.62121997977064,
7.2642587944657));
#187728=CARTESIAN_POINT('Ctrl Pts',(5.60058875626759,-10.3774334882333,
7.2146494194657));
#187729=CARTESIAN_POINT('Ctrl Pts',(3.84437524780499,-12.1336469966959,
7.16504004446571));
#187730=CARTESIAN_POINT('Ctrl Pts',(1.36071428571433,-12.1336469966959,
7.11543066946572));
#187731=CARTESIAN_POINT('Ctrl Pts',(-1.12294667637632,-12.1336469966959,
7.06582129446573));
#187732=CARTESIAN_POINT('Ctrl Pts',(-2.87916018483893,-10.3774334882333,
7.01621191946573));
#187733=CARTESIAN_POINT('Ctrl Pts',(-4.63537369330154,-8.62121997977068,
6.96660254446574));
#187734=CARTESIAN_POINT('Ctrl Pts',(-4.63537369330155,-6.13755901768002,
6.91699316946574));
#187735=CARTESIAN_POINT('Ctrl Pts',(-4.63537369330155,-3.65389805558936,
6.86738379446574));
#187736=CARTESIAN_POINT('Ctrl Pts',(-2.87916018483895,-1.89768454712676,
6.81777441946573));
#187737=CARTESIAN_POINT('Ctrl Pts',(-1.12294667637635,-0.141471038664144,
6.76816504446573));
#187738=CARTESIAN_POINT('Ctrl Pts',(1.3607142857143,-0.141471038664139,
6.71855566946572));
#187739=CARTESIAN_POINT('Ctrl Pts',(3.84437524780495,-0.141471038664133,
6.66894629446571));
#187740=CARTESIAN_POINT('Ctrl Pts',(5.60058875626756,-1.89768454712673,
6.6193369194657));
#187741=CARTESIAN_POINT('Ctrl Pts',(7.35680226473017,-3.65389805558933,
6.5697275444657));
#187742=CARTESIAN_POINT('Ctrl Pts',(7.35680226473018,-6.13755901767999,
6.52011816946569));
#187743=CARTESIAN_POINT('Ctrl Pts',(7.35680226473019,-8.62121997977064,
6.47050879446569));
#187744=CARTESIAN_POINT('Ctrl Pts',(5.60058875626759,-10.3774334882333,
6.4208994194657));
#187745=CARTESIAN_POINT('Ctrl Pts',(3.84437524780499,-12.1336469966959,
6.37129004446571));
#187746=CARTESIAN_POINT('Ctrl Pts',(1.36071428571433,-12.1336469966959,
6.32168066946572));
#187747=CARTESIAN_POINT('Ctrl Pts',(-1.0133022969909,-12.1336469966959,
6.27426136356799));
#187748=CARTESIAN_POINT('Ctrl Pts',(-2.74388712110306,-10.508522108722,
6.22624848135568));
#187749=CARTESIAN_POINT('Ctrl Pts',(2.32591428571431,-0.263200650536821,
10.6424262689386));
#187750=CARTESIAN_POINT('Ctrl Pts',(2.32591428571432,-0.312737737217565,
10.6140341352953));
#187751=CARTESIAN_POINT('Ctrl Pts',(2.32591428571432,-0.362277026585109,
10.5856458443826));
#187752=CARTESIAN_POINT('Ctrl Pts',(2.32591428571432,-0.461360350763141,
10.5288775458784));
#187753=CARTESIAN_POINT('Ctrl Pts',(2.3259142857143,-0.510904385770726,
10.5004975378191));
#187754=CARTESIAN_POINT('Ctrl Pts',(2.3259142857143,-0.560450981668924,
10.472122001738));
#187755=CARTESIAN_POINT('Ctrl Pts',(2.3259142857143,-0.635741057557969,
10.4290030704329));
#187756=CARTESIAN_POINT('Ctrl Pts',(2.32591428571451,-0.711037042002807,
10.3858944539958));
#187757=CARTESIAN_POINT('Ctrl Pts',(2.32591428571427,-0.786339686702717,
10.3427974765442));
#187758=CARTESIAN_POINT('Ctrl Pts',(0.39551428571429,-0.786339686702721,
9.59314198738722));
#187759=CARTESIAN_POINT('Ctrl Pts',(0.39551428571429,-0.736608476556577,
9.62119271217563));
#187760=CARTESIAN_POINT('Ctrl Pts',(0.395514285714322,-0.686884992853214,
9.64925713893874));
#187761=CARTESIAN_POINT('Ctrl Pts',(0.395514285714322,-0.637168644611794,
9.67733419614373));
#187762=CARTESIAN_POINT('Ctrl Pts',(0.395514285714322,-0.587452296636245,
9.70541125319857));
#187763=CARTESIAN_POINT('Ctrl Pts',(0.395514285714013,-0.537743081404176,
9.73350094347316));
#187764=CARTESIAN_POINT('Ctrl Pts',(0.395514285714013,-0.488040466409083,
9.76160230378785));
#187765=CARTESIAN_POINT('Ctrl Pts',(0.395514285714013,-0.413079402383481,
9.80398453800157));
#187766=CARTESIAN_POINT('Ctrl Pts',(0.395514285714307,-0.338133333565084,
9.84639330275552));
#187767=CARTESIAN_POINT('Ctrl Pts',(0.395514285714304,-0.263200650536827,
9.88882569499288));
#187768=CARTESIAN_POINT('Ctrl Pts',(1.36071428571437,-11.5751282694896,
17.9054697319657));
#187769=CARTESIAN_POINT('Ctrl Pts',(-0.89160064472808,-11.5751282694896,
17.8558603569657));
#187770=CARTESIAN_POINT('Ctrl Pts',(-2.48422780541164,-9.98250110880602,
17.8062509819657));
#187771=CARTESIAN_POINT('Ctrl Pts',(-4.07685496609521,-8.38987394812247,
17.7566416069657));
#187772=CARTESIAN_POINT('Ctrl Pts',(-4.07685496609522,-6.13755901768002,
17.7070322319657));
#187773=CARTESIAN_POINT('Ctrl Pts',(-4.07685496609522,-3.88524408723757,
17.6574228569657));
#187774=CARTESIAN_POINT('Ctrl Pts',(-2.48422780541167,-2.29261692655401,
17.6078134819657));
#187775=CARTESIAN_POINT('Ctrl Pts',(-0.891600644728108,-0.699989765870437,
17.5582041069657));
#187776=CARTESIAN_POINT('Ctrl Pts',(1.36071428571434,-0.699989765870433,
17.5085947319657));
#187777=CARTESIAN_POINT('Ctrl Pts',(3.61302921615679,-0.699989765870427,
17.4589853569657));
#187778=CARTESIAN_POINT('Ctrl Pts',(5.20565637684035,-2.29261692655398,
17.4093759819657));
#187779=CARTESIAN_POINT('Ctrl Pts',(6.79828353752392,-3.88524408723754,
17.3597666069657));
#187780=CARTESIAN_POINT('Ctrl Pts',(6.79828353752392,-6.13755901767999,
17.3101572319657));
#187781=CARTESIAN_POINT('Ctrl Pts',(6.79828353752393,-8.38987394812244,
17.2605478569657));
#187782=CARTESIAN_POINT('Ctrl Pts',(5.20565637684037,-9.982501108806,17.2109384819657));
#187783=CARTESIAN_POINT('Ctrl Pts',(3.61302921615682,-11.5751282694896,
17.1613291069657));
#187784=CARTESIAN_POINT('Ctrl Pts',(1.36071428571437,-11.5751282694896,
17.1117197319657));
#187785=CARTESIAN_POINT('Ctrl Pts',(-0.891600644728083,-11.5751282694896,
17.0621103569657));
#187786=CARTESIAN_POINT('Ctrl Pts',(-2.48422780541165,-9.98250110880602,
17.0125009819657));
#187787=CARTESIAN_POINT('Ctrl Pts',(-4.07685496609521,-8.38987394812247,
16.9628916069657));
#187788=CARTESIAN_POINT('Ctrl Pts',(-4.07685496609522,-6.13755901768002,
16.9132822319657));
#187789=CARTESIAN_POINT('Ctrl Pts',(-4.07685496609522,-3.88524408723757,
16.8636728569657));
#187790=CARTESIAN_POINT('Ctrl Pts',(-2.48422780541167,-2.29261692655401,
16.8140634819657));
#187791=CARTESIAN_POINT('Ctrl Pts',(-0.891600644728111,-0.699989765870437,
16.7644541069657));
#187792=CARTESIAN_POINT('Ctrl Pts',(1.36071428571434,-0.699989765870433,
16.7148447319657));
#187793=CARTESIAN_POINT('Ctrl Pts',(3.61302921615678,-0.699989765870427,
16.6652353569657));
#187794=CARTESIAN_POINT('Ctrl Pts',(5.20565637684035,-2.29261692655398,
16.6156259819657));
#187795=CARTESIAN_POINT('Ctrl Pts',(6.79828353752391,-3.88524408723754,
16.5660166069657));
#187796=CARTESIAN_POINT('Ctrl Pts',(6.79828353752392,-6.13755901767999,
16.5164072319657));
#187797=CARTESIAN_POINT('Ctrl Pts',(6.79828353752393,-8.38987394812244,
16.4667978569657));
#187798=CARTESIAN_POINT('Ctrl Pts',(5.20565637684037,-9.982501108806,16.4171884819657));
#187799=CARTESIAN_POINT('Ctrl Pts',(3.61302921615681,-11.5751282694896,
16.3675791069657));
#187800=CARTESIAN_POINT('Ctrl Pts',(1.36071428571436,-11.5751282694896,
16.3179697319657));
#187801=CARTESIAN_POINT('Ctrl Pts',(-0.891600644728086,-11.5751282694896,
16.2683603569657));
#187802=CARTESIAN_POINT('Ctrl Pts',(-2.48422780541165,-9.98250110880602,
16.2187509819657));
#187803=CARTESIAN_POINT('Ctrl Pts',(-4.07685496609521,-8.38987394812247,
16.1691416069657));
#187804=CARTESIAN_POINT('Ctrl Pts',(-4.07685496609522,-6.13755901768002,
16.1195322319657));
#187805=CARTESIAN_POINT('Ctrl Pts',(-4.07685496609523,-3.88524408723757,
16.0699228569657));
#187806=CARTESIAN_POINT('Ctrl Pts',(-2.48422780541167,-2.29261692655401,
16.0203134819657));
#187807=CARTESIAN_POINT('Ctrl Pts',(-0.891600644728114,-0.699989765870437,
15.9707041069657));
#187808=CARTESIAN_POINT('Ctrl Pts',(1.36071428571433,-0.699989765870433,
15.9210947319657));
#187809=CARTESIAN_POINT('Ctrl Pts',(3.61302921615678,-0.699989765870427,
15.8714853569657));
#187810=CARTESIAN_POINT('Ctrl Pts',(5.20565637684035,-2.29261692655398,
15.8218759819657));
#187811=CARTESIAN_POINT('Ctrl Pts',(6.79828353752391,-3.88524408723754,
15.7722666069657));
#187812=CARTESIAN_POINT('Ctrl Pts',(6.79828353752392,-6.13755901767999,
15.7226572319657));
#187813=CARTESIAN_POINT('Ctrl Pts',(6.79828353752392,-8.38987394812244,
15.6730478569657));
#187814=CARTESIAN_POINT('Ctrl Pts',(5.20565637684037,-9.982501108806,15.6234384819657));
#187815=CARTESIAN_POINT('Ctrl Pts',(3.61302921615681,-11.5751282694896,
15.5738291069657));
#187816=CARTESIAN_POINT('Ctrl Pts',(1.36071428571436,-11.5751282694896,
15.5242197319657));
#187817=CARTESIAN_POINT('Ctrl Pts',(-0.891600644728088,-11.5751282694896,
15.4746103569657));
#187818=CARTESIAN_POINT('Ctrl Pts',(-2.48422780541165,-9.98250110880602,
15.4250009819657));
#187819=CARTESIAN_POINT('Ctrl Pts',(-4.07685496609522,-8.38987394812247,
15.3753916069657));
#187820=CARTESIAN_POINT('Ctrl Pts',(-4.07685496609522,-6.13755901768002,
15.3257822319657));
#187821=CARTESIAN_POINT('Ctrl Pts',(-4.07685496609523,-3.88524408723757,
15.2761728569657));
#187822=CARTESIAN_POINT('Ctrl Pts',(-2.48422780541167,-2.29261692655401,
15.2265634819657));
#187823=CARTESIAN_POINT('Ctrl Pts',(-0.891600644728116,-0.699989765870437,
15.1769541069657));
#187824=CARTESIAN_POINT('Ctrl Pts',(1.36071428571433,-0.699989765870433,
15.1273447319657));
#187825=CARTESIAN_POINT('Ctrl Pts',(3.61302921615678,-0.699989765870427,
15.0777353569657));
#187826=CARTESIAN_POINT('Ctrl Pts',(5.20565637684034,-2.29261692655398,
15.0281259819657));
#187827=CARTESIAN_POINT('Ctrl Pts',(6.79828353752391,-3.88524408723754,
14.9785166069657));
#187828=CARTESIAN_POINT('Ctrl Pts',(6.79828353752392,-6.13755901767999,
14.9289072319657));
#187829=CARTESIAN_POINT('Ctrl Pts',(6.79828353752392,-8.38987394812244,
14.8792978569657));
#187830=CARTESIAN_POINT('Ctrl Pts',(5.20565637684036,-9.982501108806,14.8296884819657));
#187831=CARTESIAN_POINT('Ctrl Pts',(3.61302921615681,-11.5751282694896,
14.7800791069657));
#187832=CARTESIAN_POINT('Ctrl Pts',(1.36071428571436,-11.5751282694896,
14.7304697319657));
#187833=CARTESIAN_POINT('Ctrl Pts',(-0.891600644728091,-11.5751282694896,
14.6808603569657));
#187834=CARTESIAN_POINT('Ctrl Pts',(-2.48422780541165,-9.98250110880602,
14.6312509819657));
#187835=CARTESIAN_POINT('Ctrl Pts',(-4.07685496609522,-8.38987394812247,
14.5816416069657));
#187836=CARTESIAN_POINT('Ctrl Pts',(-4.07685496609523,-6.13755901768002,
14.5320322319657));
#187837=CARTESIAN_POINT('Ctrl Pts',(-4.07685496609523,-3.88524408723757,
14.4824228569657));
#187838=CARTESIAN_POINT('Ctrl Pts',(-2.48422780541168,-2.29261692655401,
14.4328134819657));
#187839=CARTESIAN_POINT('Ctrl Pts',(-0.891600644728119,-0.699989765870437,
14.3832041069657));
#187840=CARTESIAN_POINT('Ctrl Pts',(1.36071428571433,-0.699989765870433,
14.3335947319657));
#187841=CARTESIAN_POINT('Ctrl Pts',(3.61302921615678,-0.699989765870427,
14.2839853569657));
#187842=CARTESIAN_POINT('Ctrl Pts',(5.20565637684034,-2.29261692655398,
14.2343759819657));
#187843=CARTESIAN_POINT('Ctrl Pts',(6.79828353752391,-3.88524408723754,
14.1847666069657));
#187844=CARTESIAN_POINT('Ctrl Pts',(6.79828353752391,-6.13755901767999,
14.1351572319657));
#187845=CARTESIAN_POINT('Ctrl Pts',(6.79828353752392,-8.38987394812244,
14.0855478569657));
#187846=CARTESIAN_POINT('Ctrl Pts',(5.20565637684036,-9.982501108806,14.0359384819657));
#187847=CARTESIAN_POINT('Ctrl Pts',(3.61302921615681,-11.5751282694896,
13.9863291069657));
#187848=CARTESIAN_POINT('Ctrl Pts',(1.36071428571436,-11.5751282694896,
13.9367197319657));
#187849=CARTESIAN_POINT('Ctrl Pts',(-0.891600644728094,-11.5751282694896,
13.8871103569657));
#187850=CARTESIAN_POINT('Ctrl Pts',(-2.48422780541166,-9.98250110880602,
13.8375009819657));
#187851=CARTESIAN_POINT('Ctrl Pts',(-4.07685496609522,-8.38987394812247,
13.7878916069657));
#187852=CARTESIAN_POINT('Ctrl Pts',(-4.07685496609523,-6.13755901768002,
13.7382822319657));
#187853=CARTESIAN_POINT('Ctrl Pts',(-4.07685496609524,-3.88524408723757,
13.6886728569657));
#187854=CARTESIAN_POINT('Ctrl Pts',(-2.48422780541168,-2.29261692655401,
13.6390634819657));
#187855=CARTESIAN_POINT('Ctrl Pts',(-0.891600644728122,-0.699989765870437,
13.5894541069657));
#187856=CARTESIAN_POINT('Ctrl Pts',(1.36071428571433,-0.699989765870433,
13.5398447319657));
#187857=CARTESIAN_POINT('Ctrl Pts',(3.61302921615677,-0.699989765870427,
13.4902353569657));
#187858=CARTESIAN_POINT('Ctrl Pts',(5.20565637684034,-2.29261692655398,
13.4406259819657));
#187859=CARTESIAN_POINT('Ctrl Pts',(6.7982835375239,-3.88524408723754,13.3910166069657));
#187860=CARTESIAN_POINT('Ctrl Pts',(6.79828353752391,-6.13755901767999,
13.3414072319657));
#187861=CARTESIAN_POINT('Ctrl Pts',(6.79828353752391,-8.38987394812244,
13.2917978569657));
#187862=CARTESIAN_POINT('Ctrl Pts',(5.20565637684036,-9.982501108806,13.2421884819657));
#187863=CARTESIAN_POINT('Ctrl Pts',(3.6130292161568,-11.5751282694896,13.1925791069657));
#187864=CARTESIAN_POINT('Ctrl Pts',(1.36071428571435,-11.5751282694896,
13.1429697319657));
#187865=CARTESIAN_POINT('Ctrl Pts',(-0.891600644728097,-11.5751282694896,
13.0933603569657));
#187866=CARTESIAN_POINT('Ctrl Pts',(-2.48422780541166,-9.98250110880602,
13.0437509819657));
#187867=CARTESIAN_POINT('Ctrl Pts',(-4.07685496609523,-8.38987394812247,
12.9941416069657));
#187868=CARTESIAN_POINT('Ctrl Pts',(-4.07685496609523,-6.13755901768002,
12.9445322319657));
#187869=CARTESIAN_POINT('Ctrl Pts',(-4.07685496609524,-3.88524408723757,
12.8949228569657));
#187870=CARTESIAN_POINT('Ctrl Pts',(-2.48422780541168,-2.29261692655401,
12.8453134819657));
#187871=CARTESIAN_POINT('Ctrl Pts',(-0.891600644728125,-0.699989765870437,
12.7957041069657));
#187872=CARTESIAN_POINT('Ctrl Pts',(1.36071428571432,-0.699989765870433,
12.7460947319657));
#187873=CARTESIAN_POINT('Ctrl Pts',(3.61302921615677,-0.699989765870427,
12.6964853569657));
#187874=CARTESIAN_POINT('Ctrl Pts',(5.20565637684033,-2.29261692655398,
12.6468759819657));
#187875=CARTESIAN_POINT('Ctrl Pts',(6.7982835375239,-3.88524408723754,12.5972666069657));
#187876=CARTESIAN_POINT('Ctrl Pts',(6.79828353752391,-6.13755901767999,
12.5476572319657));
#187877=CARTESIAN_POINT('Ctrl Pts',(6.79828353752391,-8.38987394812244,
12.4980478569657));
#187878=CARTESIAN_POINT('Ctrl Pts',(5.20565637684036,-9.982501108806,12.4484384819657));
#187879=CARTESIAN_POINT('Ctrl Pts',(3.6130292161568,-11.5751282694896,12.3988291069657));
#187880=CARTESIAN_POINT('Ctrl Pts',(1.36071428571435,-11.5751282694896,
12.3492197319657));
#187881=CARTESIAN_POINT('Ctrl Pts',(-0.8916006447281,-11.5751282694896,
12.2996103569657));
#187882=CARTESIAN_POINT('Ctrl Pts',(-2.48422780541166,-9.98250110880602,
12.2500009819657));
#187883=CARTESIAN_POINT('Ctrl Pts',(-4.07685496609523,-8.38987394812247,
12.2003916069657));
#187884=CARTESIAN_POINT('Ctrl Pts',(-4.07685496609523,-6.13755901768002,
12.1507822319657));
#187885=CARTESIAN_POINT('Ctrl Pts',(-4.07685496609524,-3.88524408723757,
12.1011728569657));
#187886=CARTESIAN_POINT('Ctrl Pts',(-2.48422780541168,-2.29261692655401,
12.0515634819657));
#187887=CARTESIAN_POINT('Ctrl Pts',(-0.891600644728128,-0.699989765870437,
12.0019541069657));
#187888=CARTESIAN_POINT('Ctrl Pts',(1.36071428571432,-0.699989765870433,
11.9523447319657));
#187889=CARTESIAN_POINT('Ctrl Pts',(3.61302921615677,-0.699989765870427,
11.9027353569657));
#187890=CARTESIAN_POINT('Ctrl Pts',(5.20565637684033,-2.29261692655398,
11.8531259819657));
#187891=CARTESIAN_POINT('Ctrl Pts',(6.7982835375239,-3.88524408723754,11.8035166069657));
#187892=CARTESIAN_POINT('Ctrl Pts',(6.79828353752391,-6.13755901767999,
11.7539072319657));
#187893=CARTESIAN_POINT('Ctrl Pts',(6.79828353752391,-8.38987394812244,
11.7042978569657));
#187894=CARTESIAN_POINT('Ctrl Pts',(5.20565637684035,-9.982501108806,11.6546884819657));
#187895=CARTESIAN_POINT('Ctrl Pts',(3.6130292161568,-11.5751282694896,11.6050791069657));
#187896=CARTESIAN_POINT('Ctrl Pts',(1.36071428571435,-11.5751282694896,
11.5554697319657));
#187897=CARTESIAN_POINT('Ctrl Pts',(-0.891600644728103,-11.5751282694896,
11.5058603569657));
#187898=CARTESIAN_POINT('Ctrl Pts',(-2.48422780541167,-9.98250110880602,
11.4562509819657));
#187899=CARTESIAN_POINT('Ctrl Pts',(-4.07685496609523,-8.38987394812247,
11.4066416069657));
#187900=CARTESIAN_POINT('Ctrl Pts',(-4.07685496609524,-6.13755901768002,
11.3570322319657));
#187901=CARTESIAN_POINT('Ctrl Pts',(-4.07685496609524,-3.88524408723757,
11.3074228569657));
#187902=CARTESIAN_POINT('Ctrl Pts',(-2.48422780541169,-2.29261692655401,
11.2578134819657));
#187903=CARTESIAN_POINT('Ctrl Pts',(-0.89160064472813,-0.699989765870437,
11.2082041069657));
#187904=CARTESIAN_POINT('Ctrl Pts',(1.36071428571432,-0.699989765870433,
11.1585947319657));
#187905=CARTESIAN_POINT('Ctrl Pts',(3.61302921615676,-0.699989765870427,
11.1089853569657));
#187906=CARTESIAN_POINT('Ctrl Pts',(5.20565637684033,-2.29261692655398,
11.0593759819657));
#187907=CARTESIAN_POINT('Ctrl Pts',(6.7982835375239,-3.88524408723754,11.0097666069657));
#187908=CARTESIAN_POINT('Ctrl Pts',(6.7982835375239,-6.13755901767999,10.9601572319657));
#187909=CARTESIAN_POINT('Ctrl Pts',(6.79828353752391,-8.38987394812244,
10.9105478569657));
#187910=CARTESIAN_POINT('Ctrl Pts',(5.20565637684035,-9.982501108806,10.8609384819657));
#187911=CARTESIAN_POINT('Ctrl Pts',(3.61302921615679,-11.5751282694896,
10.8113291069657));
#187912=CARTESIAN_POINT('Ctrl Pts',(1.36071428571434,-11.5751282694896,
10.7617197319657));
#187913=CARTESIAN_POINT('Ctrl Pts',(-0.891600644728105,-11.5751282694896,
10.7121103569657));
#187914=CARTESIAN_POINT('Ctrl Pts',(-2.48422780541167,-9.98250110880602,
10.6625009819657));
#187915=CARTESIAN_POINT('Ctrl Pts',(-4.07685496609523,-8.38987394812247,
10.6128916069657));
#187916=CARTESIAN_POINT('Ctrl Pts',(-4.07685496609524,-6.13755901768002,
10.5632822319657));
#187917=CARTESIAN_POINT('Ctrl Pts',(-4.07685496609525,-3.88524408723757,
10.5136728569657));
#187918=CARTESIAN_POINT('Ctrl Pts',(-2.48422780541169,-2.29261692655401,
10.4640634819657));
#187919=CARTESIAN_POINT('Ctrl Pts',(-0.891600644728133,-0.699989765870437,
10.4144541069657));
#187920=CARTESIAN_POINT('Ctrl Pts',(1.36071428571431,-0.699989765870433,
10.3648447319657));
#187921=CARTESIAN_POINT('Ctrl Pts',(3.61302921615676,-0.699989765870427,
10.3152353569657));
#187922=CARTESIAN_POINT('Ctrl Pts',(5.20565637684033,-2.29261692655398,
10.2656259819657));
#187923=CARTESIAN_POINT('Ctrl Pts',(6.79828353752389,-3.88524408723754,
10.2160166069657));
#187924=CARTESIAN_POINT('Ctrl Pts',(6.7982835375239,-6.13755901767999,10.1664072319657));
#187925=CARTESIAN_POINT('Ctrl Pts',(6.7982835375239,-8.38987394812244,10.1167978569657));
#187926=CARTESIAN_POINT('Ctrl Pts',(5.20565637684035,-9.982501108806,10.0671884819657));
#187927=CARTESIAN_POINT('Ctrl Pts',(3.61302921615679,-11.5751282694896,
10.0175791069657));
#187928=CARTESIAN_POINT('Ctrl Pts',(1.36071428571434,-11.5751282694896,
9.96796973196571));
#187929=CARTESIAN_POINT('Ctrl Pts',(-0.891600644728108,-11.5751282694896,
9.91836035696572));
#187930=CARTESIAN_POINT('Ctrl Pts',(-2.48422780541167,-9.98250110880602,
9.86875098196573));
#187931=CARTESIAN_POINT('Ctrl Pts',(-4.07685496609524,-8.38987394812247,
9.81914160696573));
#187932=CARTESIAN_POINT('Ctrl Pts',(-4.07685496609524,-6.13755901768002,
9.76953223196573));
#187933=CARTESIAN_POINT('Ctrl Pts',(-4.07685496609525,-3.88524408723757,
9.71992285696573));
#187934=CARTESIAN_POINT('Ctrl Pts',(-2.48422780541169,-2.29261692655401,
9.67031348196573));
#187935=CARTESIAN_POINT('Ctrl Pts',(-0.891600644728135,-0.699989765870437,
9.62070410696572));
#187936=CARTESIAN_POINT('Ctrl Pts',(1.36071428571431,-0.699989765870433,
9.57109473196572));
#187937=CARTESIAN_POINT('Ctrl Pts',(3.61302921615676,-0.699989765870427,
9.52148535696571));
#187938=CARTESIAN_POINT('Ctrl Pts',(5.20565637684032,-2.29261692655398,
9.4718759819657));
#187939=CARTESIAN_POINT('Ctrl Pts',(6.79828353752389,-3.88524408723754,
9.4222666069657));
#187940=CARTESIAN_POINT('Ctrl Pts',(6.7982835375239,-6.13755901767999,9.3726572319657));
#187941=CARTESIAN_POINT('Ctrl Pts',(6.7982835375239,-8.38987394812244,9.3230478569657));
#187942=CARTESIAN_POINT('Ctrl Pts',(5.20565637684034,-9.982501108806,9.2734384819657));
#187943=CARTESIAN_POINT('Ctrl Pts',(3.61302921615679,-11.5751282694896,
9.22382910696571));
#187944=CARTESIAN_POINT('Ctrl Pts',(1.36071428571434,-11.5751282694896,
9.17421973196572));
#187945=CARTESIAN_POINT('Ctrl Pts',(-0.891600644728111,-11.5751282694896,
9.12461035696572));
#187946=CARTESIAN_POINT('Ctrl Pts',(-2.48422780541167,-9.98250110880602,
9.07500098196573));
#187947=CARTESIAN_POINT('Ctrl Pts',(-4.07685496609524,-8.38987394812247,
9.02539160696573));
#187948=CARTESIAN_POINT('Ctrl Pts',(-4.07685496609525,-6.13755901768002,
8.97578223196573));
#187949=CARTESIAN_POINT('Ctrl Pts',(-4.07685496609525,-3.88524408723757,
8.92617285696573));
#187950=CARTESIAN_POINT('Ctrl Pts',(-2.4842278054117,-2.29261692655401,
8.87656348196573));
#187951=CARTESIAN_POINT('Ctrl Pts',(-0.891600644728138,-0.699989765870437,
8.82695410696572));
#187952=CARTESIAN_POINT('Ctrl Pts',(1.36071428571431,-0.699989765870433,
8.77734473196571));
#187953=CARTESIAN_POINT('Ctrl Pts',(3.61302921615676,-0.699989765870427,
8.7277353569657));
#187954=CARTESIAN_POINT('Ctrl Pts',(5.20565637684032,-2.29261692655398,
8.6781259819657));
#187955=CARTESIAN_POINT('Ctrl Pts',(6.79828353752389,-3.88524408723754,
8.62851660696569));
#187956=CARTESIAN_POINT('Ctrl Pts',(6.79828353752389,-6.13755901767999,
8.57890723196569));
#187957=CARTESIAN_POINT('Ctrl Pts',(6.7982835375239,-8.38987394812244,8.5292978569657));
#187958=CARTESIAN_POINT('Ctrl Pts',(5.20565637684034,-9.982501108806,8.4796884819657));
#187959=CARTESIAN_POINT('Ctrl Pts',(3.61302921615679,-11.5751282694896,
8.43007910696571));
#187960=CARTESIAN_POINT('Ctrl Pts',(1.36071428571434,-11.5751282694896,
8.38046973196571));
#187961=CARTESIAN_POINT('Ctrl Pts',(-0.891600644728114,-11.5751282694896,
8.33086035696572));
#187962=CARTESIAN_POINT('Ctrl Pts',(-2.48422780541168,-9.98250110880602,
8.28125098196573));
#187963=CARTESIAN_POINT('Ctrl Pts',(-4.07685496609524,-8.38987394812247,
8.23164160696573));
#187964=CARTESIAN_POINT('Ctrl Pts',(-4.07685496609525,-6.13755901768002,
8.18203223196574));
#187965=CARTESIAN_POINT('Ctrl Pts',(-4.07685496609526,-3.88524408723757,
8.13242285696574));
#187966=CARTESIAN_POINT('Ctrl Pts',(-2.4842278054117,-2.29261692655401,
8.08281348196573));
#187967=CARTESIAN_POINT('Ctrl Pts',(-0.891600644728141,-0.699989765870437,
8.03320410696572));
#187968=CARTESIAN_POINT('Ctrl Pts',(1.36071428571431,-0.699989765870433,
7.98359473196571));
#187969=CARTESIAN_POINT('Ctrl Pts',(3.61302921615675,-0.699989765870427,
7.93398535696571));
#187970=CARTESIAN_POINT('Ctrl Pts',(5.20565637684032,-2.29261692655398,
7.8843759819657));
#187971=CARTESIAN_POINT('Ctrl Pts',(6.79828353752388,-3.88524408723754,
7.8347666069657));
#187972=CARTESIAN_POINT('Ctrl Pts',(6.79828353752389,-6.13755901767999,
7.78515723196569));
#187973=CARTESIAN_POINT('Ctrl Pts',(6.7982835375239,-8.38987394812244,7.7355478569657));
#187974=CARTESIAN_POINT('Ctrl Pts',(5.20565637684034,-9.982501108806,7.6859384819657));
#187975=CARTESIAN_POINT('Ctrl Pts',(3.61302921615678,-11.5751282694896,
7.63632910696571));
#187976=CARTESIAN_POINT('Ctrl Pts',(1.36071428571433,-11.5751282694896,
7.58671973196572));
#187977=CARTESIAN_POINT('Ctrl Pts',(-0.891600644728116,-11.5751282694896,
7.53711035696572));
#187978=CARTESIAN_POINT('Ctrl Pts',(-2.48422780541168,-9.98250110880602,
7.48750098196573));
#187979=CARTESIAN_POINT('Ctrl Pts',(-4.07685496609524,-8.38987394812247,
7.43789160696574));
#187980=CARTESIAN_POINT('Ctrl Pts',(-4.07685496609525,-6.13755901768002,
7.38828223196573));
#187981=CARTESIAN_POINT('Ctrl Pts',(-4.07685496609526,-3.88524408723757,
7.33867285696573));
#187982=CARTESIAN_POINT('Ctrl Pts',(-2.4842278054117,-2.29261692655401,
7.28906348196573));
#187983=CARTESIAN_POINT('Ctrl Pts',(-0.891600644728144,-0.699989765870437,
7.23945410696572));
#187984=CARTESIAN_POINT('Ctrl Pts',(1.3607142857143,-0.699989765870433,
7.18984473196571));
#187985=CARTESIAN_POINT('Ctrl Pts',(3.61302921615675,-0.699989765870427,
7.14023535696571));
#187986=CARTESIAN_POINT('Ctrl Pts',(5.20565637684031,-2.29261692655398,
7.0906259819657));
#187987=CARTESIAN_POINT('Ctrl Pts',(6.79828353752388,-3.88524408723754,
7.0410166069657));
#187988=CARTESIAN_POINT('Ctrl Pts',(6.79828353752389,-6.13755901767999,
6.9914072319657));
#187989=CARTESIAN_POINT('Ctrl Pts',(6.79828353752389,-8.38987394812244,
6.94179785696569));
#187990=CARTESIAN_POINT('Ctrl Pts',(5.20565637684034,-9.982501108806,6.8921884819657));
#187991=CARTESIAN_POINT('Ctrl Pts',(3.61302921615678,-11.5751282694896,
6.84257910696571));
#187992=CARTESIAN_POINT('Ctrl Pts',(1.36071428571433,-11.5751282694896,
6.79296973196571));
#187993=CARTESIAN_POINT('Ctrl Pts',(-0.891600644728119,-11.5751282694896,
6.74336035696572));
#187994=CARTESIAN_POINT('Ctrl Pts',(-2.48422780541168,-9.98250110880602,
6.69375098196573));
#187995=CARTESIAN_POINT('Ctrl Pts',(-4.07685496609525,-8.38987394812247,
6.64414160696573));
#187996=CARTESIAN_POINT('Ctrl Pts',(-4.07685496609525,-6.13755901768002,
6.59453223196573));
#187997=CARTESIAN_POINT('Ctrl Pts',(-4.07685496609526,-3.88524408723757,
6.54492285696573));
#187998=CARTESIAN_POINT('Ctrl Pts',(-2.4842278054117,-2.29261692655401,
6.49531348196573));
#187999=CARTESIAN_POINT('Ctrl Pts',(-0.891600644728147,-0.699989765870437,
6.44570410696573));
#188000=CARTESIAN_POINT('Ctrl Pts',(1.3607142857143,-0.699989765870433,
6.39609473196571));
#188001=CARTESIAN_POINT('Ctrl Pts',(3.61302921615675,-0.699989765870427,
6.34648535696571));
#188002=CARTESIAN_POINT('Ctrl Pts',(5.20565637684031,-2.29261692655398,
6.2968759819657));
#188003=CARTESIAN_POINT('Ctrl Pts',(6.79828353752388,-3.88524408723754,
6.2472666069657));
#188004=CARTESIAN_POINT('Ctrl Pts',(6.79828353752389,-6.13755901767999,
6.1976572319657));
#188005=CARTESIAN_POINT('Ctrl Pts',(6.79828353752389,-8.38987394812244,
6.1480478569657));
#188006=CARTESIAN_POINT('Ctrl Pts',(5.20565637684033,-9.982501108806,6.0984384819657));
#188007=CARTESIAN_POINT('Ctrl Pts',(3.61302921615678,-11.5751282694896,
6.04882910696571));
#188008=CARTESIAN_POINT('Ctrl Pts',(1.36071428571433,-11.5751282694896,
5.99921973196571));
#188009=CARTESIAN_POINT('Ctrl Pts',(-0.792169330833731,-11.5751282694896,
5.95180042606799));
#188010=CARTESIAN_POINT('Ctrl Pts',(-2.36155504701614,-10.1013791930713,
5.90378754385568));
#188011=CARTESIAN_POINT('Ctrl Pts',(1.36071428571437,-12.1336469966959,
18.2279306694657));
#188012=CARTESIAN_POINT('Ctrl Pts',(-1.12294667637628,-12.1336469966959,
18.1783212944657));
#188013=CARTESIAN_POINT('Ctrl Pts',(-2.87916018483889,-10.3774334882333,
18.1287119194657));
#188014=CARTESIAN_POINT('Ctrl Pts',(-4.6353736933015,-8.62121997977068,
18.0791025444657));
#188015=CARTESIAN_POINT('Ctrl Pts',(-4.63537369330151,-6.13755901768002,
18.0294931694657));
#188016=CARTESIAN_POINT('Ctrl Pts',(-4.63537369330151,-3.65389805558936,
17.9798837944657));
#188017=CARTESIAN_POINT('Ctrl Pts',(-2.87916018483891,-1.89768454712676,
17.9302744194657));
#188018=CARTESIAN_POINT('Ctrl Pts',(-1.12294667637631,-0.141471038664144,
17.8806650444657));
#188019=CARTESIAN_POINT('Ctrl Pts',(1.36071428571434,-0.141471038664139,
17.8310556694657));
#188020=CARTESIAN_POINT('Ctrl Pts',(3.84437524780499,-0.141471038664133,
17.7814462944657));
#188021=CARTESIAN_POINT('Ctrl Pts',(5.6005887562676,-1.89768454712673,17.7318369194657));
#188022=CARTESIAN_POINT('Ctrl Pts',(7.35680226473021,-3.65389805558933,
17.6822275444657));
#188023=CARTESIAN_POINT('Ctrl Pts',(7.35680226473022,-6.13755901767999,
17.6326181694657));
#188024=CARTESIAN_POINT('Ctrl Pts',(7.35680226473023,-8.62121997977064,
17.5830087944657));
#188025=CARTESIAN_POINT('Ctrl Pts',(5.60058875626762,-10.3774334882333,
17.5333994194657));
#188026=CARTESIAN_POINT('Ctrl Pts',(3.84437524780503,-12.1336469966959,
17.4837900444657));
#188027=CARTESIAN_POINT('Ctrl Pts',(1.36071428571437,-12.1336469966959,
17.4341806694657));
#188028=CARTESIAN_POINT('Ctrl Pts',(-1.12294667637629,-12.1336469966959,
17.3845712944657));
#188029=CARTESIAN_POINT('Ctrl Pts',(-2.87916018483889,-10.3774334882333,
17.3349619194657));
#188030=CARTESIAN_POINT('Ctrl Pts',(-4.6353736933015,-8.62121997977068,
17.2853525444657));
#188031=CARTESIAN_POINT('Ctrl Pts',(-4.63537369330151,-6.13755901768002,
17.2357431694657));
#188032=CARTESIAN_POINT('Ctrl Pts',(-4.63537369330152,-3.65389805558936,
17.1861337944657));
#188033=CARTESIAN_POINT('Ctrl Pts',(-2.87916018483892,-1.89768454712676,
17.1365244194657));
#188034=CARTESIAN_POINT('Ctrl Pts',(-1.12294667637632,-0.141471038664144,
17.0869150444657));
#188035=CARTESIAN_POINT('Ctrl Pts',(1.36071428571434,-0.141471038664139,
17.0373056694657));
#188036=CARTESIAN_POINT('Ctrl Pts',(3.84437524780499,-0.141471038664133,
16.9876962944657));
#188037=CARTESIAN_POINT('Ctrl Pts',(5.6005887562676,-1.89768454712673,16.9380869194657));
#188038=CARTESIAN_POINT('Ctrl Pts',(7.35680226473021,-3.65389805558933,
16.8884775444657));
#188039=CARTESIAN_POINT('Ctrl Pts',(7.35680226473022,-6.13755901767999,
16.8388681694657));
#188040=CARTESIAN_POINT('Ctrl Pts',(7.35680226473022,-8.62121997977064,
16.7892587944657));
#188041=CARTESIAN_POINT('Ctrl Pts',(5.60058875626762,-10.3774334882333,
16.7396494194657));
#188042=CARTESIAN_POINT('Ctrl Pts',(3.84437524780502,-12.1336469966959,
16.6900400444657));
#188043=CARTESIAN_POINT('Ctrl Pts',(1.36071428571437,-12.1336469966959,
16.6404306694657));
#188044=CARTESIAN_POINT('Ctrl Pts',(-1.12294667637629,-12.1336469966959,
16.5908212944657));
#188045=CARTESIAN_POINT('Ctrl Pts',(-2.8791601848389,-10.3774334882333,
16.5412119194657));
#188046=CARTESIAN_POINT('Ctrl Pts',(-4.6353736933015,-8.62121997977068,
16.4916025444657));
#188047=CARTESIAN_POINT('Ctrl Pts',(-4.63537369330151,-6.13755901768002,
16.4419931694657));
#188048=CARTESIAN_POINT('Ctrl Pts',(-4.63537369330152,-3.65389805558936,
16.3923837944657));
#188049=CARTESIAN_POINT('Ctrl Pts',(-2.87916018483892,-1.89768454712676,
16.3427744194657));
#188050=CARTESIAN_POINT('Ctrl Pts',(-1.12294667637632,-0.141471038664144,
16.2931650444657));
#188051=CARTESIAN_POINT('Ctrl Pts',(1.36071428571433,-0.141471038664139,
16.2435556694657));
#188052=CARTESIAN_POINT('Ctrl Pts',(3.84437524780499,-0.141471038664133,
16.1939462944657));
#188053=CARTESIAN_POINT('Ctrl Pts',(5.6005887562676,-1.89768454712673,16.1443369194657));
#188054=CARTESIAN_POINT('Ctrl Pts',(7.35680226473021,-3.65389805558933,
16.0947275444657));
#188055=CARTESIAN_POINT('Ctrl Pts',(7.35680226473021,-6.13755901767999,
16.0451181694657));
#188056=CARTESIAN_POINT('Ctrl Pts',(7.35680226473022,-8.62121997977064,
15.9955087944657));
#188057=CARTESIAN_POINT('Ctrl Pts',(5.60058875626762,-10.3774334882333,
15.9458994194657));
#188058=CARTESIAN_POINT('Ctrl Pts',(3.84437524780502,-12.1336469966959,
15.8962900444657));
#188059=CARTESIAN_POINT('Ctrl Pts',(1.36071428571436,-12.1336469966959,
15.8466806694657));
#188060=CARTESIAN_POINT('Ctrl Pts',(-1.12294667637629,-12.1336469966959,
15.7970712944657));
#188061=CARTESIAN_POINT('Ctrl Pts',(-2.8791601848389,-10.3774334882333,
15.7474619194657));
#188062=CARTESIAN_POINT('Ctrl Pts',(-4.63537369330151,-8.62121997977068,
15.6978525444657));
#188063=CARTESIAN_POINT('Ctrl Pts',(-4.63537369330152,-6.13755901768002,
15.6482431694657));
#188064=CARTESIAN_POINT('Ctrl Pts',(-4.63537369330152,-3.65389805558936,
15.5986337944657));
#188065=CARTESIAN_POINT('Ctrl Pts',(-2.87916018483892,-1.89768454712676,
15.5490244194657));
#188066=CARTESIAN_POINT('Ctrl Pts',(-1.12294667637632,-0.141471038664144,
15.4994150444657));
#188067=CARTESIAN_POINT('Ctrl Pts',(1.36071428571433,-0.141471038664139,
15.4498056694657));
#188068=CARTESIAN_POINT('Ctrl Pts',(3.84437524780498,-0.141471038664133,
15.4001962944657));
#188069=CARTESIAN_POINT('Ctrl Pts',(5.60058875626759,-1.89768454712673,
15.3505869194657));
#188070=CARTESIAN_POINT('Ctrl Pts',(7.3568022647302,-3.65389805558933,15.3009775444657));
#188071=CARTESIAN_POINT('Ctrl Pts',(7.35680226473021,-6.13755901767999,
15.2513681694657));
#188072=CARTESIAN_POINT('Ctrl Pts',(7.35680226473022,-8.62121997977064,
15.2017587944657));
#188073=CARTESIAN_POINT('Ctrl Pts',(5.60058875626762,-10.3774334882333,
15.1521494194657));
#188074=CARTESIAN_POINT('Ctrl Pts',(3.84437524780502,-12.1336469966959,
15.1025400444657));
#188075=CARTESIAN_POINT('Ctrl Pts',(1.36071428571436,-12.1336469966959,
15.0529306694657));
#188076=CARTESIAN_POINT('Ctrl Pts',(-1.12294667637629,-12.1336469966959,
15.0033212944657));
#188077=CARTESIAN_POINT('Ctrl Pts',(-2.8791601848389,-10.3774334882333,
14.9537119194657));
#188078=CARTESIAN_POINT('Ctrl Pts',(-4.63537369330151,-8.62121997977068,
14.9041025444657));
#188079=CARTESIAN_POINT('Ctrl Pts',(-4.63537369330152,-6.13755901768002,
14.8544931694657));
#188080=CARTESIAN_POINT('Ctrl Pts',(-4.63537369330153,-3.65389805558936,
14.8048837944657));
#188081=CARTESIAN_POINT('Ctrl Pts',(-2.87916018483893,-1.89768454712676,
14.7552744194657));
#188082=CARTESIAN_POINT('Ctrl Pts',(-1.12294667637633,-0.141471038664144,
14.7056650444657));
#188083=CARTESIAN_POINT('Ctrl Pts',(1.36071428571433,-0.141471038664139,
14.6560556694657));
#188084=CARTESIAN_POINT('Ctrl Pts',(3.84437524780498,-0.141471038664133,
14.6064462944657));
#188085=CARTESIAN_POINT('Ctrl Pts',(5.60058875626759,-1.89768454712673,
14.5568369194657));
#188086=CARTESIAN_POINT('Ctrl Pts',(7.3568022647302,-3.65389805558933,14.5072275444657));
#188087=CARTESIAN_POINT('Ctrl Pts',(7.35680226473021,-6.13755901767999,
14.4576181694657));
#188088=CARTESIAN_POINT('Ctrl Pts',(7.35680226473021,-8.62121997977064,
14.4080087944657));
#188089=CARTESIAN_POINT('Ctrl Pts',(5.60058875626761,-10.3774334882333,
14.3583994194657));
#188090=CARTESIAN_POINT('Ctrl Pts',(3.84437524780501,-12.1336469966959,
14.3087900444657));
#188091=CARTESIAN_POINT('Ctrl Pts',(1.36071428571436,-12.1336469966959,
14.2591806694657));
#188092=CARTESIAN_POINT('Ctrl Pts',(-1.1229466763763,-12.1336469966959,
14.2095712944657));
#188093=CARTESIAN_POINT('Ctrl Pts',(-2.8791601848389,-10.3774334882333,
14.1599619194657));
#188094=CARTESIAN_POINT('Ctrl Pts',(-4.63537369330151,-8.62121997977068,
14.1103525444657));
#188095=CARTESIAN_POINT('Ctrl Pts',(-4.63537369330152,-6.13755901768002,
14.0607431694657));
#188096=CARTESIAN_POINT('Ctrl Pts',(-4.63537369330153,-3.65389805558936,
14.0111337944657));
#188097=CARTESIAN_POINT('Ctrl Pts',(-2.87916018483893,-1.89768454712676,
13.9615244194657));
#188098=CARTESIAN_POINT('Ctrl Pts',(-1.12294667637633,-0.141471038664144,
13.9119150444657));
#188099=CARTESIAN_POINT('Ctrl Pts',(1.36071428571432,-0.141471038664139,
13.8623056694657));
#188100=CARTESIAN_POINT('Ctrl Pts',(3.84437524780498,-0.141471038664133,
13.8126962944657));
#188101=CARTESIAN_POINT('Ctrl Pts',(5.60058875626759,-1.89768454712673,
13.7630869194657));
#188102=CARTESIAN_POINT('Ctrl Pts',(7.3568022647302,-3.65389805558933,13.7134775444657));
#188103=CARTESIAN_POINT('Ctrl Pts',(7.35680226473021,-6.13755901767999,
13.6638681694657));
#188104=CARTESIAN_POINT('Ctrl Pts',(7.35680226473021,-8.62121997977064,
13.6142587944657));
#188105=CARTESIAN_POINT('Ctrl Pts',(5.60058875626761,-10.3774334882333,
13.5646494194657));
#188106=CARTESIAN_POINT('Ctrl Pts',(3.84437524780501,-12.1336469966959,
13.5150400444657));
#188107=CARTESIAN_POINT('Ctrl Pts',(1.36071428571436,-12.1336469966959,
13.4654306694657));
#188108=CARTESIAN_POINT('Ctrl Pts',(-1.1229466763763,-12.1336469966959,
13.4158212944657));
#188109=CARTESIAN_POINT('Ctrl Pts',(-2.87916018483891,-10.3774334882333,
13.3662119194657));
#188110=CARTESIAN_POINT('Ctrl Pts',(-4.63537369330152,-8.62121997977068,
13.3166025444657));
#188111=CARTESIAN_POINT('Ctrl Pts',(-4.63537369330153,-6.13755901768002,
13.2669931694657));
#188112=CARTESIAN_POINT('Ctrl Pts',(-4.63537369330153,-3.65389805558936,
13.2173837944657));
#188113=CARTESIAN_POINT('Ctrl Pts',(-2.87916018483893,-1.89768454712676,
13.1677744194657));
#188114=CARTESIAN_POINT('Ctrl Pts',(-1.12294667637633,-0.141471038664144,
13.1181650444657));
#188115=CARTESIAN_POINT('Ctrl Pts',(1.36071428571432,-0.141471038664139,
13.0685556694657));
#188116=CARTESIAN_POINT('Ctrl Pts',(3.84437524780497,-0.141471038664133,
13.0189462944657));
#188117=CARTESIAN_POINT('Ctrl Pts',(5.60058875626759,-1.89768454712673,
12.9693369194657));
#188118=CARTESIAN_POINT('Ctrl Pts',(7.3568022647302,-3.65389805558933,12.9197275444657));
#188119=CARTESIAN_POINT('Ctrl Pts',(7.3568022647302,-6.13755901767999,12.8701181694657));
#188120=CARTESIAN_POINT('Ctrl Pts',(7.35680226473021,-8.62121997977064,
12.8205087944657));
#188121=CARTESIAN_POINT('Ctrl Pts',(5.60058875626761,-10.3774334882333,
12.7708994194657));
#188122=CARTESIAN_POINT('Ctrl Pts',(3.84437524780501,-12.1336469966959,
12.7212900444657));
#188123=CARTESIAN_POINT('Ctrl Pts',(1.36071428571435,-12.1336469966959,
12.6716806694657));
#188124=CARTESIAN_POINT('Ctrl Pts',(-1.1229466763763,-12.1336469966959,
12.6220712944657));
#188125=CARTESIAN_POINT('Ctrl Pts',(-2.87916018483891,-10.3774334882333,
12.5724619194657));
#188126=CARTESIAN_POINT('Ctrl Pts',(-4.63537369330152,-8.62121997977068,
12.5228525444657));
#188127=CARTESIAN_POINT('Ctrl Pts',(-4.63537369330153,-6.13755901768002,
12.4732431694657));
#188128=CARTESIAN_POINT('Ctrl Pts',(-4.63537369330153,-3.65389805558936,
12.4236337944657));
#188129=CARTESIAN_POINT('Ctrl Pts',(-2.87916018483893,-1.89768454712676,
12.3740244194657));
#188130=CARTESIAN_POINT('Ctrl Pts',(-1.12294667637633,-0.141471038664144,
12.3244150444657));
#188131=CARTESIAN_POINT('Ctrl Pts',(1.36071428571432,-0.141471038664139,
12.2748056694657));
#188132=CARTESIAN_POINT('Ctrl Pts',(3.84437524780497,-0.141471038664133,
12.2251962944657));
#188133=CARTESIAN_POINT('Ctrl Pts',(5.60058875626758,-1.89768454712673,
12.1755869194657));
#188134=CARTESIAN_POINT('Ctrl Pts',(7.35680226473019,-3.65389805558933,
12.1259775444657));
#188135=CARTESIAN_POINT('Ctrl Pts',(7.3568022647302,-6.13755901767999,12.0763681694657));
#188136=CARTESIAN_POINT('Ctrl Pts',(7.35680226473021,-8.62121997977064,
12.0267587944657));
#188137=CARTESIAN_POINT('Ctrl Pts',(5.60058875626761,-10.3774334882333,
11.9771494194657));
#188138=CARTESIAN_POINT('Ctrl Pts',(3.844375247805,-12.1336469966959,11.9275400444657));
#188139=CARTESIAN_POINT('Ctrl Pts',(1.36071428571435,-12.1336469966959,
11.8779306694657));
#188140=CARTESIAN_POINT('Ctrl Pts',(-1.12294667637631,-12.1336469966959,
11.8283212944657));
#188141=CARTESIAN_POINT('Ctrl Pts',(-2.87916018483891,-10.3774334882333,
11.7787119194657));
#188142=CARTESIAN_POINT('Ctrl Pts',(-4.63537369330152,-8.62121997977068,
11.7291025444657));
#188143=CARTESIAN_POINT('Ctrl Pts',(-4.63537369330153,-6.13755901768002,
11.6794931694657));
#188144=CARTESIAN_POINT('Ctrl Pts',(-4.63537369330154,-3.65389805558936,
11.6298837944657));
#188145=CARTESIAN_POINT('Ctrl Pts',(-2.87916018483894,-1.89768454712676,
11.5802744194657));
#188146=CARTESIAN_POINT('Ctrl Pts',(-1.12294667637634,-0.141471038664144,
11.5306650444657));
#188147=CARTESIAN_POINT('Ctrl Pts',(1.36071428571432,-0.141471038664139,
11.4810556694657));
#188148=CARTESIAN_POINT('Ctrl Pts',(3.84437524780497,-0.141471038664133,
11.4314462944657));
#188149=CARTESIAN_POINT('Ctrl Pts',(5.60058875626758,-1.89768454712673,
11.3818369194657));
#188150=CARTESIAN_POINT('Ctrl Pts',(7.35680226473019,-3.65389805558933,
11.3322275444657));
#188151=CARTESIAN_POINT('Ctrl Pts',(7.3568022647302,-6.13755901767999,11.2826181694657));
#188152=CARTESIAN_POINT('Ctrl Pts',(7.3568022647302,-8.62121997977064,11.2330087944657));
#188153=CARTESIAN_POINT('Ctrl Pts',(5.6005887562676,-10.3774334882333,11.1833994194657));
#188154=CARTESIAN_POINT('Ctrl Pts',(3.844375247805,-12.1336469966959,11.1337900444657));
#188155=CARTESIAN_POINT('Ctrl Pts',(1.36071428571435,-12.1336469966959,
11.0841806694657));
#188156=CARTESIAN_POINT('Ctrl Pts',(-1.12294667637631,-12.1336469966959,
11.0345712944657));
#188157=CARTESIAN_POINT('Ctrl Pts',(-2.87916018483892,-10.3774334882333,
10.9849619194657));
#188158=CARTESIAN_POINT('Ctrl Pts',(-4.63537369330153,-8.62121997977068,
10.9353525444657));
#188159=CARTESIAN_POINT('Ctrl Pts',(-4.63537369330153,-6.13755901768002,
10.8857431694657));
#188160=CARTESIAN_POINT('Ctrl Pts',(-4.63537369330154,-3.65389805558936,
10.8361337944657));
#188161=CARTESIAN_POINT('Ctrl Pts',(-2.87916018483894,-1.89768454712676,
10.7865244194657));
#188162=CARTESIAN_POINT('Ctrl Pts',(-1.12294667637634,-0.141471038664144,
10.7369150444657));
#188163=CARTESIAN_POINT('Ctrl Pts',(1.36071428571431,-0.141471038664139,
10.6873056694657));
#188164=CARTESIAN_POINT('Ctrl Pts',(3.84437524780497,-0.141471038664133,
10.6376962944657));
#188165=CARTESIAN_POINT('Ctrl Pts',(5.60058875626758,-1.89768454712673,
10.5880869194657));
#188166=CARTESIAN_POINT('Ctrl Pts',(7.35680226473019,-3.65389805558933,
10.5384775444657));
#188167=CARTESIAN_POINT('Ctrl Pts',(7.35680226473019,-6.13755901767999,
10.4888681694657));
#188168=CARTESIAN_POINT('Ctrl Pts',(7.3568022647302,-8.62121997977064,10.4392587944657));
#188169=CARTESIAN_POINT('Ctrl Pts',(5.6005887562676,-10.3774334882333,10.3896494194657));
#188170=CARTESIAN_POINT('Ctrl Pts',(3.844375247805,-12.1336469966959,10.3400400444657));
#188171=CARTESIAN_POINT('Ctrl Pts',(1.36071428571435,-12.1336469966959,
10.2904306694657));
#188172=CARTESIAN_POINT('Ctrl Pts',(-1.12294667637631,-12.1336469966959,
10.2408212944657));
#188173=CARTESIAN_POINT('Ctrl Pts',(-2.87916018483892,-10.3774334882333,
10.1912119194657));
#188174=CARTESIAN_POINT('Ctrl Pts',(-4.63537369330153,-8.62121997977068,
10.1416025444657));
#188175=CARTESIAN_POINT('Ctrl Pts',(-4.63537369330154,-6.13755901768002,
10.0919931694657));
#188176=CARTESIAN_POINT('Ctrl Pts',(-4.63537369330154,-3.65389805558936,
10.0423837944657));
#188177=CARTESIAN_POINT('Ctrl Pts',(-2.87916018483894,-1.89768454712676,
9.99277441946573));
#188178=CARTESIAN_POINT('Ctrl Pts',(-1.12294667637634,-0.141471038664144,
9.94316504446573));
#188179=CARTESIAN_POINT('Ctrl Pts',(1.36071428571431,-0.141471038664139,
9.89355566946572));
#188180=CARTESIAN_POINT('Ctrl Pts',(3.84437524780496,-0.141471038664133,
9.84394629446571));
#188181=CARTESIAN_POINT('Ctrl Pts',(5.60058875626757,-1.89768454712673,
9.7943369194657));
#188182=CARTESIAN_POINT('Ctrl Pts',(7.35680226473018,-3.65389805558933,
9.74472754446569));
#188183=CARTESIAN_POINT('Ctrl Pts',(7.35680226473019,-6.13755901767999,
9.69511816946569));
#188184=CARTESIAN_POINT('Ctrl Pts',(7.3568022647302,-8.62121997977064,9.6455087944657));
#188185=CARTESIAN_POINT('Ctrl Pts',(5.6005887562676,-10.3774334882333,9.5958994194657));
#188186=CARTESIAN_POINT('Ctrl Pts',(3.844375247805,-12.1336469966959,9.54629004446571));
#188187=CARTESIAN_POINT('Ctrl Pts',(1.36071428571434,-12.1336469966959,
9.49668066946572));
#188188=CARTESIAN_POINT('Ctrl Pts',(-1.12294667637631,-12.1336469966959,
9.44707129446572));
#188189=CARTESIAN_POINT('Ctrl Pts',(-2.87916018483892,-10.3774334882333,
9.39746191946573));
#188190=CARTESIAN_POINT('Ctrl Pts',(-4.63537369330153,-8.62121997977068,
9.34785254446574));
#188191=CARTESIAN_POINT('Ctrl Pts',(-4.63537369330154,-6.13755901768002,
9.29824316946574));
#188192=CARTESIAN_POINT('Ctrl Pts',(-4.63537369330155,-3.65389805558936,
9.24863379446574));
#188193=CARTESIAN_POINT('Ctrl Pts',(-2.87916018483894,-1.89768454712676,
9.19902441946573));
#188194=CARTESIAN_POINT('Ctrl Pts',(-1.12294667637634,-0.141471038664144,
9.14941504446572));
#188195=CARTESIAN_POINT('Ctrl Pts',(1.36071428571431,-0.141471038664139,
9.09980566946571));
#188196=CARTESIAN_POINT('Ctrl Pts',(3.84437524780496,-0.141471038664133,
9.05019629446571));
#188197=CARTESIAN_POINT('Ctrl Pts',(5.60058875626757,-1.89768454712673,
9.0005869194657));
#188198=CARTESIAN_POINT('Ctrl Pts',(7.35680226473018,-3.65389805558933,
8.95097754446569));
#188199=CARTESIAN_POINT('Ctrl Pts',(7.35680226473019,-6.13755901767999,
8.90136816946569));
#188200=CARTESIAN_POINT('Ctrl Pts',(7.3568022647302,-8.62121997977064,8.8517587944657));
#188201=CARTESIAN_POINT('Ctrl Pts',(5.60058875626759,-10.3774334882333,
8.8021494194657));
#188202=CARTESIAN_POINT('Ctrl Pts',(3.84437524780499,-12.1336469966959,
8.75254004446571));
#188203=CARTESIAN_POINT('Ctrl Pts',(1.36071428571434,-12.1336469966959,
8.70293066946572));
#188204=CARTESIAN_POINT('Ctrl Pts',(-1.12294667637632,-12.1336469966959,
8.65332129446573));
#188205=CARTESIAN_POINT('Ctrl Pts',(-2.87916018483892,-10.3774334882333,
8.60371191946573));
#188206=CARTESIAN_POINT('Ctrl Pts',(-4.63537369330153,-8.62121997977068,
8.55410254446574));
#188207=CARTESIAN_POINT('Ctrl Pts',(-4.63537369330154,-6.13755901768002,
8.50449316946573));
#188208=CARTESIAN_POINT('Ctrl Pts',(-4.63537369330155,-3.65389805558936,
8.45488379446574));
#188209=CARTESIAN_POINT('Ctrl Pts',(-2.87916018483895,-1.89768454712676,
8.40527441946573));
#188210=CARTESIAN_POINT('Ctrl Pts',(-1.12294667637635,-0.141471038664144,
8.35566504446572));
#188211=CARTESIAN_POINT('Ctrl Pts',(1.36071428571431,-0.141471038664139,
8.30605566946572));
#188212=CARTESIAN_POINT('Ctrl Pts',(3.84437524780496,-0.141471038664133,
8.25644629446571));
#188213=CARTESIAN_POINT('Ctrl Pts',(5.60058875626757,-1.89768454712673,
8.2068369194657));
#188214=CARTESIAN_POINT('Ctrl Pts',(7.35680226473018,-3.65389805558933,
8.15722754446569));
#188215=CARTESIAN_POINT('Ctrl Pts',(7.35680226473019,-6.13755901767999,
8.1076181694657));
#188216=CARTESIAN_POINT('Ctrl Pts',(7.35680226473019,-8.62121997977064,
8.05800879446569));
#188217=CARTESIAN_POINT('Ctrl Pts',(5.60058875626759,-10.3774334882333,
8.0083994194657));
#188218=CARTESIAN_POINT('Ctrl Pts',(3.84437524780499,-12.1336469966959,
7.95879004446571));
#188219=CARTESIAN_POINT('Ctrl Pts',(1.36071428571434,-12.1336469966959,
7.90918066946572));
#188220=CARTESIAN_POINT('Ctrl Pts',(-1.12294667637632,-12.1336469966959,
7.85957129446573));
#188221=CARTESIAN_POINT('Ctrl Pts',(-2.87916018483893,-10.3774334882333,
7.80996191946573));
#188222=CARTESIAN_POINT('Ctrl Pts',(-4.63537369330154,-8.62121997977068,
7.76035254446574));
#188223=CARTESIAN_POINT('Ctrl Pts',(-4.63537369330154,-6.13755901768002,
7.71074316946574));
#188224=CARTESIAN_POINT('Ctrl Pts',(-4.63537369330155,-3.65389805558936,
7.66113379446574));
#188225=CARTESIAN_POINT('Ctrl Pts',(-2.87916018483895,-1.89768454712676,
7.61152441946573));
#188226=CARTESIAN_POINT('Ctrl Pts',(-1.12294667637635,-0.141471038664144,
7.56191504446572));
#188227=CARTESIAN_POINT('Ctrl Pts',(1.3607142857143,-0.141471038664139,
7.51230566946572));
#188228=CARTESIAN_POINT('Ctrl Pts',(3.84437524780496,-0.141471038664133,
7.46269629446571));
#188229=CARTESIAN_POINT('Ctrl Pts',(5.60058875626757,-1.89768454712673,
7.4130869194657));
#188230=CARTESIAN_POINT('Ctrl Pts',(7.35680226473017,-3.65389805558933,
7.36347754446569));
#188231=CARTESIAN_POINT('Ctrl Pts',(7.35680226473018,-6.13755901767999,
7.3138681694657));
#188232=CARTESIAN_POINT('Ctrl Pts',(7.35680226473019,-8.62121997977064,
7.2642587944657));
#188233=CARTESIAN_POINT('Ctrl Pts',(5.60058875626759,-10.3774334882333,
7.2146494194657));
#188234=CARTESIAN_POINT('Ctrl Pts',(3.84437524780499,-12.1336469966959,
7.16504004446571));
#188235=CARTESIAN_POINT('Ctrl Pts',(1.36071428571433,-12.1336469966959,
7.11543066946572));
#188236=CARTESIAN_POINT('Ctrl Pts',(-1.12294667637632,-12.1336469966959,
7.06582129446573));
#188237=CARTESIAN_POINT('Ctrl Pts',(-2.87916018483893,-10.3774334882333,
7.01621191946573));
#188238=CARTESIAN_POINT('Ctrl Pts',(-4.63537369330154,-8.62121997977068,
6.96660254446574));
#188239=CARTESIAN_POINT('Ctrl Pts',(-4.63537369330155,-6.13755901768002,
6.91699316946574));
#188240=CARTESIAN_POINT('Ctrl Pts',(-4.63537369330155,-3.65389805558936,
6.86738379446574));
#188241=CARTESIAN_POINT('Ctrl Pts',(-2.87916018483895,-1.89768454712676,
6.81777441946573));
#188242=CARTESIAN_POINT('Ctrl Pts',(-1.12294667637635,-0.141471038664144,
6.76816504446573));
#188243=CARTESIAN_POINT('Ctrl Pts',(1.3607142857143,-0.141471038664139,
6.71855566946572));
#188244=CARTESIAN_POINT('Ctrl Pts',(3.84437524780495,-0.141471038664133,
6.66894629446571));
#188245=CARTESIAN_POINT('Ctrl Pts',(5.60058875626756,-1.89768454712673,
6.6193369194657));
#188246=CARTESIAN_POINT('Ctrl Pts',(7.35680226473017,-3.65389805558933,
6.5697275444657));
#188247=CARTESIAN_POINT('Ctrl Pts',(7.35680226473018,-6.13755901767999,
6.52011816946569));
#188248=CARTESIAN_POINT('Ctrl Pts',(7.35680226473019,-8.62121997977064,
6.47050879446569));
#188249=CARTESIAN_POINT('Ctrl Pts',(5.60058875626759,-10.3774334882333,
6.4208994194657));
#188250=CARTESIAN_POINT('Ctrl Pts',(3.84437524780499,-12.1336469966959,
6.37129004446571));
#188251=CARTESIAN_POINT('Ctrl Pts',(1.36071428571433,-12.1336469966959,
6.32168066946572));
#188252=CARTESIAN_POINT('Ctrl Pts',(-1.0133022969909,-12.1336469966959,
6.27426136356799));
#188253=CARTESIAN_POINT('Ctrl Pts',(-2.74388712110306,-10.508522108722,
6.22624848135568));
#188254=CARTESIAN_POINT('Ctrl Pts',(2.3259142857143,-0.263200650536821,
9.84867626893855));
#188255=CARTESIAN_POINT('Ctrl Pts',(2.32591428571431,-0.312737737217565,
9.82028413529535));
#188256=CARTESIAN_POINT('Ctrl Pts',(2.32591428571432,-0.362277026585109,
9.79189584438257));
#188257=CARTESIAN_POINT('Ctrl Pts',(2.32591428571432,-0.461360350763141,
9.73512754587836));
#188258=CARTESIAN_POINT('Ctrl Pts',(2.32591428571429,-0.510904385770726,
9.70674753781909));
#188259=CARTESIAN_POINT('Ctrl Pts',(2.32591428571429,-0.560450981668923,
9.67837200173801));
#188260=CARTESIAN_POINT('Ctrl Pts',(2.32591428571429,-0.635741057557968,
9.63525307043289));
#188261=CARTESIAN_POINT('Ctrl Pts',(2.32591428571451,-0.711037042002806,
9.59214445399584));
#188262=CARTESIAN_POINT('Ctrl Pts',(2.32591428571427,-0.786339686702717,
9.54904747654422));
#188263=CARTESIAN_POINT('Ctrl Pts',(0.395514285714287,-0.786339686702721,
8.79939198738722));
#188264=CARTESIAN_POINT('Ctrl Pts',(0.395514285714287,-0.736608476556576,
8.82744271217563));
#188265=CARTESIAN_POINT('Ctrl Pts',(0.395514285714319,-0.686884992853215,
8.85550713893874));
#188266=CARTESIAN_POINT('Ctrl Pts',(0.395514285714319,-0.637168644611794,
8.88358419614373));
#188267=CARTESIAN_POINT('Ctrl Pts',(0.395514285714319,-0.587452296636245,
8.91166125319858));
#188268=CARTESIAN_POINT('Ctrl Pts',(0.39551428571401,-0.537743081404175,
8.93975094347316));
#188269=CARTESIAN_POINT('Ctrl Pts',(0.39551428571401,-0.488040466409081,
8.96785230378785));
#188270=CARTESIAN_POINT('Ctrl Pts',(0.39551428571401,-0.413079402383479,
9.01023453800157));
#188271=CARTESIAN_POINT('Ctrl Pts',(0.395514285714305,-0.338133333565084,
9.05264330275552));
#188272=CARTESIAN_POINT('Ctrl Pts',(0.395514285714301,-0.263200650536827,
9.09507569499288));
#188273=CARTESIAN_POINT('Ctrl Pts',(1.36071428571437,-11.5751282694896,
17.9054697319657));
#188274=CARTESIAN_POINT('Ctrl Pts',(-0.89160064472808,-11.5751282694896,
17.8558603569657));
#188275=CARTESIAN_POINT('Ctrl Pts',(-2.48422780541164,-9.98250110880602,
17.8062509819657));
#188276=CARTESIAN_POINT('Ctrl Pts',(-4.07685496609521,-8.38987394812247,
17.7566416069657));
#188277=CARTESIAN_POINT('Ctrl Pts',(-4.07685496609522,-6.13755901768002,
17.7070322319657));
#188278=CARTESIAN_POINT('Ctrl Pts',(-4.07685496609522,-3.88524408723757,
17.6574228569657));
#188279=CARTESIAN_POINT('Ctrl Pts',(-2.48422780541167,-2.29261692655401,
17.6078134819657));
#188280=CARTESIAN_POINT('Ctrl Pts',(-0.891600644728108,-0.699989765870437,
17.5582041069657));
#188281=CARTESIAN_POINT('Ctrl Pts',(1.36071428571434,-0.699989765870433,
17.5085947319657));
#188282=CARTESIAN_POINT('Ctrl Pts',(3.61302921615679,-0.699989765870427,
17.4589853569657));
#188283=CARTESIAN_POINT('Ctrl Pts',(5.20565637684035,-2.29261692655398,
17.4093759819657));
#188284=CARTESIAN_POINT('Ctrl Pts',(6.79828353752392,-3.88524408723754,
17.3597666069657));
#188285=CARTESIAN_POINT('Ctrl Pts',(6.79828353752392,-6.13755901767999,
17.3101572319657));
#188286=CARTESIAN_POINT('Ctrl Pts',(6.79828353752393,-8.38987394812244,
17.2605478569657));
#188287=CARTESIAN_POINT('Ctrl Pts',(5.20565637684037,-9.982501108806,17.2109384819657));
#188288=CARTESIAN_POINT('Ctrl Pts',(3.61302921615682,-11.5751282694896,
17.1613291069657));
#188289=CARTESIAN_POINT('Ctrl Pts',(1.36071428571437,-11.5751282694896,
17.1117197319657));
#188290=CARTESIAN_POINT('Ctrl Pts',(-0.891600644728083,-11.5751282694896,
17.0621103569657));
#188291=CARTESIAN_POINT('Ctrl Pts',(-2.48422780541165,-9.98250110880602,
17.0125009819657));
#188292=CARTESIAN_POINT('Ctrl Pts',(-4.07685496609521,-8.38987394812247,
16.9628916069657));
#188293=CARTESIAN_POINT('Ctrl Pts',(-4.07685496609522,-6.13755901768002,
16.9132822319657));
#188294=CARTESIAN_POINT('Ctrl Pts',(-4.07685496609522,-3.88524408723757,
16.8636728569657));
#188295=CARTESIAN_POINT('Ctrl Pts',(-2.48422780541167,-2.29261692655401,
16.8140634819657));
#188296=CARTESIAN_POINT('Ctrl Pts',(-0.891600644728111,-0.699989765870437,
16.7644541069657));
#188297=CARTESIAN_POINT('Ctrl Pts',(1.36071428571434,-0.699989765870433,
16.7148447319657));
#188298=CARTESIAN_POINT('Ctrl Pts',(3.61302921615678,-0.699989765870427,
16.6652353569657));
#188299=CARTESIAN_POINT('Ctrl Pts',(5.20565637684035,-2.29261692655398,
16.6156259819657));
#188300=CARTESIAN_POINT('Ctrl Pts',(6.79828353752391,-3.88524408723754,
16.5660166069657));
#188301=CARTESIAN_POINT('Ctrl Pts',(6.79828353752392,-6.13755901767999,
16.5164072319657));
#188302=CARTESIAN_POINT('Ctrl Pts',(6.79828353752393,-8.38987394812244,
16.4667978569657));
#188303=CARTESIAN_POINT('Ctrl Pts',(5.20565637684037,-9.982501108806,16.4171884819657));
#188304=CARTESIAN_POINT('Ctrl Pts',(3.61302921615681,-11.5751282694896,
16.3675791069657));
#188305=CARTESIAN_POINT('Ctrl Pts',(1.36071428571436,-11.5751282694896,
16.3179697319657));
#188306=CARTESIAN_POINT('Ctrl Pts',(-0.891600644728086,-11.5751282694896,
16.2683603569657));
#188307=CARTESIAN_POINT('Ctrl Pts',(-2.48422780541165,-9.98250110880602,
16.2187509819657));
#188308=CARTESIAN_POINT('Ctrl Pts',(-4.07685496609521,-8.38987394812247,
16.1691416069657));
#188309=CARTESIAN_POINT('Ctrl Pts',(-4.07685496609522,-6.13755901768002,
16.1195322319657));
#188310=CARTESIAN_POINT('Ctrl Pts',(-4.07685496609523,-3.88524408723757,
16.0699228569657));
#188311=CARTESIAN_POINT('Ctrl Pts',(-2.48422780541167,-2.29261692655401,
16.0203134819657));
#188312=CARTESIAN_POINT('Ctrl Pts',(-0.891600644728114,-0.699989765870437,
15.9707041069657));
#188313=CARTESIAN_POINT('Ctrl Pts',(1.36071428571433,-0.699989765870433,
15.9210947319657));
#188314=CARTESIAN_POINT('Ctrl Pts',(3.61302921615678,-0.699989765870427,
15.8714853569657));
#188315=CARTESIAN_POINT('Ctrl Pts',(5.20565637684035,-2.29261692655398,
15.8218759819657));
#188316=CARTESIAN_POINT('Ctrl Pts',(6.79828353752391,-3.88524408723754,
15.7722666069657));
#188317=CARTESIAN_POINT('Ctrl Pts',(6.79828353752392,-6.13755901767999,
15.7226572319657));
#188318=CARTESIAN_POINT('Ctrl Pts',(6.79828353752392,-8.38987394812244,
15.6730478569657));
#188319=CARTESIAN_POINT('Ctrl Pts',(5.20565637684037,-9.982501108806,15.6234384819657));
#188320=CARTESIAN_POINT('Ctrl Pts',(3.61302921615681,-11.5751282694896,
15.5738291069657));
#188321=CARTESIAN_POINT('Ctrl Pts',(1.36071428571436,-11.5751282694896,
15.5242197319657));
#188322=CARTESIAN_POINT('Ctrl Pts',(-0.891600644728088,-11.5751282694896,
15.4746103569657));
#188323=CARTESIAN_POINT('Ctrl Pts',(-2.48422780541165,-9.98250110880602,
15.4250009819657));
#188324=CARTESIAN_POINT('Ctrl Pts',(-4.07685496609522,-8.38987394812247,
15.3753916069657));
#188325=CARTESIAN_POINT('Ctrl Pts',(-4.07685496609522,-6.13755901768002,
15.3257822319657));
#188326=CARTESIAN_POINT('Ctrl Pts',(-4.07685496609523,-3.88524408723757,
15.2761728569657));
#188327=CARTESIAN_POINT('Ctrl Pts',(-2.48422780541167,-2.29261692655401,
15.2265634819657));
#188328=CARTESIAN_POINT('Ctrl Pts',(-0.891600644728116,-0.699989765870437,
15.1769541069657));
#188329=CARTESIAN_POINT('Ctrl Pts',(1.36071428571433,-0.699989765870433,
15.1273447319657));
#188330=CARTESIAN_POINT('Ctrl Pts',(3.61302921615678,-0.699989765870427,
15.0777353569657));
#188331=CARTESIAN_POINT('Ctrl Pts',(5.20565637684034,-2.29261692655398,
15.0281259819657));
#188332=CARTESIAN_POINT('Ctrl Pts',(6.79828353752391,-3.88524408723754,
14.9785166069657));
#188333=CARTESIAN_POINT('Ctrl Pts',(6.79828353752392,-6.13755901767999,
14.9289072319657));
#188334=CARTESIAN_POINT('Ctrl Pts',(6.79828353752392,-8.38987394812244,
14.8792978569657));
#188335=CARTESIAN_POINT('Ctrl Pts',(5.20565637684036,-9.982501108806,14.8296884819657));
#188336=CARTESIAN_POINT('Ctrl Pts',(3.61302921615681,-11.5751282694896,
14.7800791069657));
#188337=CARTESIAN_POINT('Ctrl Pts',(1.36071428571436,-11.5751282694896,
14.7304697319657));
#188338=CARTESIAN_POINT('Ctrl Pts',(-0.891600644728091,-11.5751282694896,
14.6808603569657));
#188339=CARTESIAN_POINT('Ctrl Pts',(-2.48422780541165,-9.98250110880602,
14.6312509819657));
#188340=CARTESIAN_POINT('Ctrl Pts',(-4.07685496609522,-8.38987394812247,
14.5816416069657));
#188341=CARTESIAN_POINT('Ctrl Pts',(-4.07685496609523,-6.13755901768002,
14.5320322319657));
#188342=CARTESIAN_POINT('Ctrl Pts',(-4.07685496609523,-3.88524408723757,
14.4824228569657));
#188343=CARTESIAN_POINT('Ctrl Pts',(-2.48422780541168,-2.29261692655401,
14.4328134819657));
#188344=CARTESIAN_POINT('Ctrl Pts',(-0.891600644728119,-0.699989765870437,
14.3832041069657));
#188345=CARTESIAN_POINT('Ctrl Pts',(1.36071428571433,-0.699989765870433,
14.3335947319657));
#188346=CARTESIAN_POINT('Ctrl Pts',(3.61302921615678,-0.699989765870427,
14.2839853569657));
#188347=CARTESIAN_POINT('Ctrl Pts',(5.20565637684034,-2.29261692655398,
14.2343759819657));
#188348=CARTESIAN_POINT('Ctrl Pts',(6.79828353752391,-3.88524408723754,
14.1847666069657));
#188349=CARTESIAN_POINT('Ctrl Pts',(6.79828353752391,-6.13755901767999,
14.1351572319657));
#188350=CARTESIAN_POINT('Ctrl Pts',(6.79828353752392,-8.38987394812244,
14.0855478569657));
#188351=CARTESIAN_POINT('Ctrl Pts',(5.20565637684036,-9.982501108806,14.0359384819657));
#188352=CARTESIAN_POINT('Ctrl Pts',(3.61302921615681,-11.5751282694896,
13.9863291069657));
#188353=CARTESIAN_POINT('Ctrl Pts',(1.36071428571436,-11.5751282694896,
13.9367197319657));
#188354=CARTESIAN_POINT('Ctrl Pts',(-0.891600644728094,-11.5751282694896,
13.8871103569657));
#188355=CARTESIAN_POINT('Ctrl Pts',(-2.48422780541166,-9.98250110880602,
13.8375009819657));
#188356=CARTESIAN_POINT('Ctrl Pts',(-4.07685496609522,-8.38987394812247,
13.7878916069657));
#188357=CARTESIAN_POINT('Ctrl Pts',(-4.07685496609523,-6.13755901768002,
13.7382822319657));
#188358=CARTESIAN_POINT('Ctrl Pts',(-4.07685496609524,-3.88524408723757,
13.6886728569657));
#188359=CARTESIAN_POINT('Ctrl Pts',(-2.48422780541168,-2.29261692655401,
13.6390634819657));
#188360=CARTESIAN_POINT('Ctrl Pts',(-0.891600644728122,-0.699989765870437,
13.5894541069657));
#188361=CARTESIAN_POINT('Ctrl Pts',(1.36071428571433,-0.699989765870433,
13.5398447319657));
#188362=CARTESIAN_POINT('Ctrl Pts',(3.61302921615677,-0.699989765870427,
13.4902353569657));
#188363=CARTESIAN_POINT('Ctrl Pts',(5.20565637684034,-2.29261692655398,
13.4406259819657));
#188364=CARTESIAN_POINT('Ctrl Pts',(6.7982835375239,-3.88524408723754,13.3910166069657));
#188365=CARTESIAN_POINT('Ctrl Pts',(6.79828353752391,-6.13755901767999,
13.3414072319657));
#188366=CARTESIAN_POINT('Ctrl Pts',(6.79828353752391,-8.38987394812244,
13.2917978569657));
#188367=CARTESIAN_POINT('Ctrl Pts',(5.20565637684036,-9.982501108806,13.2421884819657));
#188368=CARTESIAN_POINT('Ctrl Pts',(3.6130292161568,-11.5751282694896,13.1925791069657));
#188369=CARTESIAN_POINT('Ctrl Pts',(1.36071428571435,-11.5751282694896,
13.1429697319657));
#188370=CARTESIAN_POINT('Ctrl Pts',(-0.891600644728097,-11.5751282694896,
13.0933603569657));
#188371=CARTESIAN_POINT('Ctrl Pts',(-2.48422780541166,-9.98250110880602,
13.0437509819657));
#188372=CARTESIAN_POINT('Ctrl Pts',(-4.07685496609523,-8.38987394812247,
12.9941416069657));
#188373=CARTESIAN_POINT('Ctrl Pts',(-4.07685496609523,-6.13755901768002,
12.9445322319657));
#188374=CARTESIAN_POINT('Ctrl Pts',(-4.07685496609524,-3.88524408723757,
12.8949228569657));
#188375=CARTESIAN_POINT('Ctrl Pts',(-2.48422780541168,-2.29261692655401,
12.8453134819657));
#188376=CARTESIAN_POINT('Ctrl Pts',(-0.891600644728125,-0.699989765870437,
12.7957041069657));
#188377=CARTESIAN_POINT('Ctrl Pts',(1.36071428571432,-0.699989765870433,
12.7460947319657));
#188378=CARTESIAN_POINT('Ctrl Pts',(3.61302921615677,-0.699989765870427,
12.6964853569657));
#188379=CARTESIAN_POINT('Ctrl Pts',(5.20565637684033,-2.29261692655398,
12.6468759819657));
#188380=CARTESIAN_POINT('Ctrl Pts',(6.7982835375239,-3.88524408723754,12.5972666069657));
#188381=CARTESIAN_POINT('Ctrl Pts',(6.79828353752391,-6.13755901767999,
12.5476572319657));
#188382=CARTESIAN_POINT('Ctrl Pts',(6.79828353752391,-8.38987394812244,
12.4980478569657));
#188383=CARTESIAN_POINT('Ctrl Pts',(5.20565637684036,-9.982501108806,12.4484384819657));
#188384=CARTESIAN_POINT('Ctrl Pts',(3.6130292161568,-11.5751282694896,12.3988291069657));
#188385=CARTESIAN_POINT('Ctrl Pts',(1.36071428571435,-11.5751282694896,
12.3492197319657));
#188386=CARTESIAN_POINT('Ctrl Pts',(-0.8916006447281,-11.5751282694896,
12.2996103569657));
#188387=CARTESIAN_POINT('Ctrl Pts',(-2.48422780541166,-9.98250110880602,
12.2500009819657));
#188388=CARTESIAN_POINT('Ctrl Pts',(-4.07685496609523,-8.38987394812247,
12.2003916069657));
#188389=CARTESIAN_POINT('Ctrl Pts',(-4.07685496609523,-6.13755901768002,
12.1507822319657));
#188390=CARTESIAN_POINT('Ctrl Pts',(-4.07685496609524,-3.88524408723757,
12.1011728569657));
#188391=CARTESIAN_POINT('Ctrl Pts',(-2.48422780541168,-2.29261692655401,
12.0515634819657));
#188392=CARTESIAN_POINT('Ctrl Pts',(-0.891600644728128,-0.699989765870437,
12.0019541069657));
#188393=CARTESIAN_POINT('Ctrl Pts',(1.36071428571432,-0.699989765870433,
11.9523447319657));
#188394=CARTESIAN_POINT('Ctrl Pts',(3.61302921615677,-0.699989765870427,
11.9027353569657));
#188395=CARTESIAN_POINT('Ctrl Pts',(5.20565637684033,-2.29261692655398,
11.8531259819657));
#188396=CARTESIAN_POINT('Ctrl Pts',(6.7982835375239,-3.88524408723754,11.8035166069657));
#188397=CARTESIAN_POINT('Ctrl Pts',(6.79828353752391,-6.13755901767999,
11.7539072319657));
#188398=CARTESIAN_POINT('Ctrl Pts',(6.79828353752391,-8.38987394812244,
11.7042978569657));
#188399=CARTESIAN_POINT('Ctrl Pts',(5.20565637684035,-9.982501108806,11.6546884819657));
#188400=CARTESIAN_POINT('Ctrl Pts',(3.6130292161568,-11.5751282694896,11.6050791069657));
#188401=CARTESIAN_POINT('Ctrl Pts',(1.36071428571435,-11.5751282694896,
11.5554697319657));
#188402=CARTESIAN_POINT('Ctrl Pts',(-0.891600644728103,-11.5751282694896,
11.5058603569657));
#188403=CARTESIAN_POINT('Ctrl Pts',(-2.48422780541167,-9.98250110880602,
11.4562509819657));
#188404=CARTESIAN_POINT('Ctrl Pts',(-4.07685496609523,-8.38987394812247,
11.4066416069657));
#188405=CARTESIAN_POINT('Ctrl Pts',(-4.07685496609524,-6.13755901768002,
11.3570322319657));
#188406=CARTESIAN_POINT('Ctrl Pts',(-4.07685496609524,-3.88524408723757,
11.3074228569657));
#188407=CARTESIAN_POINT('Ctrl Pts',(-2.48422780541169,-2.29261692655401,
11.2578134819657));
#188408=CARTESIAN_POINT('Ctrl Pts',(-0.89160064472813,-0.699989765870437,
11.2082041069657));
#188409=CARTESIAN_POINT('Ctrl Pts',(1.36071428571432,-0.699989765870433,
11.1585947319657));
#188410=CARTESIAN_POINT('Ctrl Pts',(3.61302921615676,-0.699989765870427,
11.1089853569657));
#188411=CARTESIAN_POINT('Ctrl Pts',(5.20565637684033,-2.29261692655398,
11.0593759819657));
#188412=CARTESIAN_POINT('Ctrl Pts',(6.7982835375239,-3.88524408723754,11.0097666069657));
#188413=CARTESIAN_POINT('Ctrl Pts',(6.7982835375239,-6.13755901767999,10.9601572319657));
#188414=CARTESIAN_POINT('Ctrl Pts',(6.79828353752391,-8.38987394812244,
10.9105478569657));
#188415=CARTESIAN_POINT('Ctrl Pts',(5.20565637684035,-9.982501108806,10.8609384819657));
#188416=CARTESIAN_POINT('Ctrl Pts',(3.61302921615679,-11.5751282694896,
10.8113291069657));
#188417=CARTESIAN_POINT('Ctrl Pts',(1.36071428571434,-11.5751282694896,
10.7617197319657));
#188418=CARTESIAN_POINT('Ctrl Pts',(-0.891600644728105,-11.5751282694896,
10.7121103569657));
#188419=CARTESIAN_POINT('Ctrl Pts',(-2.48422780541167,-9.98250110880602,
10.6625009819657));
#188420=CARTESIAN_POINT('Ctrl Pts',(-4.07685496609523,-8.38987394812247,
10.6128916069657));
#188421=CARTESIAN_POINT('Ctrl Pts',(-4.07685496609524,-6.13755901768002,
10.5632822319657));
#188422=CARTESIAN_POINT('Ctrl Pts',(-4.07685496609525,-3.88524408723757,
10.5136728569657));
#188423=CARTESIAN_POINT('Ctrl Pts',(-2.48422780541169,-2.29261692655401,
10.4640634819657));
#188424=CARTESIAN_POINT('Ctrl Pts',(-0.891600644728133,-0.699989765870437,
10.4144541069657));
#188425=CARTESIAN_POINT('Ctrl Pts',(1.36071428571431,-0.699989765870433,
10.3648447319657));
#188426=CARTESIAN_POINT('Ctrl Pts',(3.61302921615676,-0.699989765870427,
10.3152353569657));
#188427=CARTESIAN_POINT('Ctrl Pts',(5.20565637684033,-2.29261692655398,
10.2656259819657));
#188428=CARTESIAN_POINT('Ctrl Pts',(6.79828353752389,-3.88524408723754,
10.2160166069657));
#188429=CARTESIAN_POINT('Ctrl Pts',(6.7982835375239,-6.13755901767999,10.1664072319657));
#188430=CARTESIAN_POINT('Ctrl Pts',(6.7982835375239,-8.38987394812244,10.1167978569657));
#188431=CARTESIAN_POINT('Ctrl Pts',(5.20565637684035,-9.982501108806,10.0671884819657));
#188432=CARTESIAN_POINT('Ctrl Pts',(3.61302921615679,-11.5751282694896,
10.0175791069657));
#188433=CARTESIAN_POINT('Ctrl Pts',(1.36071428571434,-11.5751282694896,
9.96796973196571));
#188434=CARTESIAN_POINT('Ctrl Pts',(-0.891600644728108,-11.5751282694896,
9.91836035696572));
#188435=CARTESIAN_POINT('Ctrl Pts',(-2.48422780541167,-9.98250110880602,
9.86875098196573));
#188436=CARTESIAN_POINT('Ctrl Pts',(-4.07685496609524,-8.38987394812247,
9.81914160696573));
#188437=CARTESIAN_POINT('Ctrl Pts',(-4.07685496609524,-6.13755901768002,
9.76953223196573));
#188438=CARTESIAN_POINT('Ctrl Pts',(-4.07685496609525,-3.88524408723757,
9.71992285696573));
#188439=CARTESIAN_POINT('Ctrl Pts',(-2.48422780541169,-2.29261692655401,
9.67031348196573));
#188440=CARTESIAN_POINT('Ctrl Pts',(-0.891600644728135,-0.699989765870437,
9.62070410696572));
#188441=CARTESIAN_POINT('Ctrl Pts',(1.36071428571431,-0.699989765870433,
9.57109473196572));
#188442=CARTESIAN_POINT('Ctrl Pts',(3.61302921615676,-0.699989765870427,
9.52148535696571));
#188443=CARTESIAN_POINT('Ctrl Pts',(5.20565637684032,-2.29261692655398,
9.4718759819657));
#188444=CARTESIAN_POINT('Ctrl Pts',(6.79828353752389,-3.88524408723754,
9.4222666069657));
#188445=CARTESIAN_POINT('Ctrl Pts',(6.7982835375239,-6.13755901767999,9.3726572319657));
#188446=CARTESIAN_POINT('Ctrl Pts',(6.7982835375239,-8.38987394812244,9.3230478569657));
#188447=CARTESIAN_POINT('Ctrl Pts',(5.20565637684034,-9.982501108806,9.2734384819657));
#188448=CARTESIAN_POINT('Ctrl Pts',(3.61302921615679,-11.5751282694896,
9.22382910696571));
#188449=CARTESIAN_POINT('Ctrl Pts',(1.36071428571434,-11.5751282694896,
9.17421973196572));
#188450=CARTESIAN_POINT('Ctrl Pts',(-0.891600644728111,-11.5751282694896,
9.12461035696572));
#188451=CARTESIAN_POINT('Ctrl Pts',(-2.48422780541167,-9.98250110880602,
9.07500098196573));
#188452=CARTESIAN_POINT('Ctrl Pts',(-4.07685496609524,-8.38987394812247,
9.02539160696573));
#188453=CARTESIAN_POINT('Ctrl Pts',(-4.07685496609525,-6.13755901768002,
8.97578223196573));
#188454=CARTESIAN_POINT('Ctrl Pts',(-4.07685496609525,-3.88524408723757,
8.92617285696573));
#188455=CARTESIAN_POINT('Ctrl Pts',(-2.4842278054117,-2.29261692655401,
8.87656348196573));
#188456=CARTESIAN_POINT('Ctrl Pts',(-0.891600644728138,-0.699989765870437,
8.82695410696572));
#188457=CARTESIAN_POINT('Ctrl Pts',(1.36071428571431,-0.699989765870433,
8.77734473196571));
#188458=CARTESIAN_POINT('Ctrl Pts',(3.61302921615676,-0.699989765870427,
8.7277353569657));
#188459=CARTESIAN_POINT('Ctrl Pts',(5.20565637684032,-2.29261692655398,
8.6781259819657));
#188460=CARTESIAN_POINT('Ctrl Pts',(6.79828353752389,-3.88524408723754,
8.62851660696569));
#188461=CARTESIAN_POINT('Ctrl Pts',(6.79828353752389,-6.13755901767999,
8.57890723196569));
#188462=CARTESIAN_POINT('Ctrl Pts',(6.7982835375239,-8.38987394812244,8.5292978569657));
#188463=CARTESIAN_POINT('Ctrl Pts',(5.20565637684034,-9.982501108806,8.4796884819657));
#188464=CARTESIAN_POINT('Ctrl Pts',(3.61302921615679,-11.5751282694896,
8.43007910696571));
#188465=CARTESIAN_POINT('Ctrl Pts',(1.36071428571434,-11.5751282694896,
8.38046973196571));
#188466=CARTESIAN_POINT('Ctrl Pts',(-0.891600644728114,-11.5751282694896,
8.33086035696572));
#188467=CARTESIAN_POINT('Ctrl Pts',(-2.48422780541168,-9.98250110880602,
8.28125098196573));
#188468=CARTESIAN_POINT('Ctrl Pts',(-4.07685496609524,-8.38987394812247,
8.23164160696573));
#188469=CARTESIAN_POINT('Ctrl Pts',(-4.07685496609525,-6.13755901768002,
8.18203223196574));
#188470=CARTESIAN_POINT('Ctrl Pts',(-4.07685496609526,-3.88524408723757,
8.13242285696574));
#188471=CARTESIAN_POINT('Ctrl Pts',(-2.4842278054117,-2.29261692655401,
8.08281348196573));
#188472=CARTESIAN_POINT('Ctrl Pts',(-0.891600644728141,-0.699989765870437,
8.03320410696572));
#188473=CARTESIAN_POINT('Ctrl Pts',(1.36071428571431,-0.699989765870433,
7.98359473196571));
#188474=CARTESIAN_POINT('Ctrl Pts',(3.61302921615675,-0.699989765870427,
7.93398535696571));
#188475=CARTESIAN_POINT('Ctrl Pts',(5.20565637684032,-2.29261692655398,
7.8843759819657));
#188476=CARTESIAN_POINT('Ctrl Pts',(6.79828353752388,-3.88524408723754,
7.8347666069657));
#188477=CARTESIAN_POINT('Ctrl Pts',(6.79828353752389,-6.13755901767999,
7.78515723196569));
#188478=CARTESIAN_POINT('Ctrl Pts',(6.7982835375239,-8.38987394812244,7.7355478569657));
#188479=CARTESIAN_POINT('Ctrl Pts',(5.20565637684034,-9.982501108806,7.6859384819657));
#188480=CARTESIAN_POINT('Ctrl Pts',(3.61302921615678,-11.5751282694896,
7.63632910696571));
#188481=CARTESIAN_POINT('Ctrl Pts',(1.36071428571433,-11.5751282694896,
7.58671973196572));
#188482=CARTESIAN_POINT('Ctrl Pts',(-0.891600644728116,-11.5751282694896,
7.53711035696572));
#188483=CARTESIAN_POINT('Ctrl Pts',(-2.48422780541168,-9.98250110880602,
7.48750098196573));
#188484=CARTESIAN_POINT('Ctrl Pts',(-4.07685496609524,-8.38987394812247,
7.43789160696574));
#188485=CARTESIAN_POINT('Ctrl Pts',(-4.07685496609525,-6.13755901768002,
7.38828223196573));
#188486=CARTESIAN_POINT('Ctrl Pts',(-4.07685496609526,-3.88524408723757,
7.33867285696573));
#188487=CARTESIAN_POINT('Ctrl Pts',(-2.4842278054117,-2.29261692655401,
7.28906348196573));
#188488=CARTESIAN_POINT('Ctrl Pts',(-0.891600644728144,-0.699989765870437,
7.23945410696572));
#188489=CARTESIAN_POINT('Ctrl Pts',(1.3607142857143,-0.699989765870433,
7.18984473196571));
#188490=CARTESIAN_POINT('Ctrl Pts',(3.61302921615675,-0.699989765870427,
7.14023535696571));
#188491=CARTESIAN_POINT('Ctrl Pts',(5.20565637684031,-2.29261692655398,
7.0906259819657));
#188492=CARTESIAN_POINT('Ctrl Pts',(6.79828353752388,-3.88524408723754,
7.0410166069657));
#188493=CARTESIAN_POINT('Ctrl Pts',(6.79828353752389,-6.13755901767999,
6.9914072319657));
#188494=CARTESIAN_POINT('Ctrl Pts',(6.79828353752389,-8.38987394812244,
6.94179785696569));
#188495=CARTESIAN_POINT('Ctrl Pts',(5.20565637684034,-9.982501108806,6.8921884819657));
#188496=CARTESIAN_POINT('Ctrl Pts',(3.61302921615678,-11.5751282694896,
6.84257910696571));
#188497=CARTESIAN_POINT('Ctrl Pts',(1.36071428571433,-11.5751282694896,
6.79296973196571));
#188498=CARTESIAN_POINT('Ctrl Pts',(-0.891600644728119,-11.5751282694896,
6.74336035696572));
#188499=CARTESIAN_POINT('Ctrl Pts',(-2.48422780541168,-9.98250110880602,
6.69375098196573));
#188500=CARTESIAN_POINT('Ctrl Pts',(-4.07685496609525,-8.38987394812247,
6.64414160696573));
#188501=CARTESIAN_POINT('Ctrl Pts',(-4.07685496609525,-6.13755901768002,
6.59453223196573));
#188502=CARTESIAN_POINT('Ctrl Pts',(-4.07685496609526,-3.88524408723757,
6.54492285696573));
#188503=CARTESIAN_POINT('Ctrl Pts',(-2.4842278054117,-2.29261692655401,
6.49531348196573));
#188504=CARTESIAN_POINT('Ctrl Pts',(-0.891600644728147,-0.699989765870437,
6.44570410696573));
#188505=CARTESIAN_POINT('Ctrl Pts',(1.3607142857143,-0.699989765870433,
6.39609473196571));
#188506=CARTESIAN_POINT('Ctrl Pts',(3.61302921615675,-0.699989765870427,
6.34648535696571));
#188507=CARTESIAN_POINT('Ctrl Pts',(5.20565637684031,-2.29261692655398,
6.2968759819657));
#188508=CARTESIAN_POINT('Ctrl Pts',(6.79828353752388,-3.88524408723754,
6.2472666069657));
#188509=CARTESIAN_POINT('Ctrl Pts',(6.79828353752389,-6.13755901767999,
6.1976572319657));
#188510=CARTESIAN_POINT('Ctrl Pts',(6.79828353752389,-8.38987394812244,
6.1480478569657));
#188511=CARTESIAN_POINT('Ctrl Pts',(5.20565637684033,-9.982501108806,6.0984384819657));
#188512=CARTESIAN_POINT('Ctrl Pts',(3.61302921615678,-11.5751282694896,
6.04882910696571));
#188513=CARTESIAN_POINT('Ctrl Pts',(1.36071428571433,-11.5751282694896,
5.99921973196571));
#188514=CARTESIAN_POINT('Ctrl Pts',(-0.792169330833731,-11.5751282694896,
5.95180042606799));
#188515=CARTESIAN_POINT('Ctrl Pts',(-2.36155504701614,-10.1013791930713,
5.90378754385568));
#188516=CARTESIAN_POINT('Ctrl Pts',(1.36071428571437,-12.1336469966959,
18.2279306694657));
#188517=CARTESIAN_POINT('Ctrl Pts',(-1.12294667637628,-12.1336469966959,
18.1783212944657));
#188518=CARTESIAN_POINT('Ctrl Pts',(-2.87916018483889,-10.3774334882333,
18.1287119194657));
#188519=CARTESIAN_POINT('Ctrl Pts',(-4.6353736933015,-8.62121997977068,
18.0791025444657));
#188520=CARTESIAN_POINT('Ctrl Pts',(-4.63537369330151,-6.13755901768002,
18.0294931694657));
#188521=CARTESIAN_POINT('Ctrl Pts',(-4.63537369330151,-3.65389805558936,
17.9798837944657));
#188522=CARTESIAN_POINT('Ctrl Pts',(-2.87916018483891,-1.89768454712676,
17.9302744194657));
#188523=CARTESIAN_POINT('Ctrl Pts',(-1.12294667637631,-0.141471038664144,
17.8806650444657));
#188524=CARTESIAN_POINT('Ctrl Pts',(1.36071428571434,-0.141471038664139,
17.8310556694657));
#188525=CARTESIAN_POINT('Ctrl Pts',(3.84437524780499,-0.141471038664133,
17.7814462944657));
#188526=CARTESIAN_POINT('Ctrl Pts',(5.6005887562676,-1.89768454712673,17.7318369194657));
#188527=CARTESIAN_POINT('Ctrl Pts',(7.35680226473021,-3.65389805558933,
17.6822275444657));
#188528=CARTESIAN_POINT('Ctrl Pts',(7.35680226473022,-6.13755901767999,
17.6326181694657));
#188529=CARTESIAN_POINT('Ctrl Pts',(7.35680226473023,-8.62121997977064,
17.5830087944657));
#188530=CARTESIAN_POINT('Ctrl Pts',(5.60058875626762,-10.3774334882333,
17.5333994194657));
#188531=CARTESIAN_POINT('Ctrl Pts',(3.84437524780503,-12.1336469966959,
17.4837900444657));
#188532=CARTESIAN_POINT('Ctrl Pts',(1.36071428571437,-12.1336469966959,
17.4341806694657));
#188533=CARTESIAN_POINT('Ctrl Pts',(-1.12294667637629,-12.1336469966959,
17.3845712944657));
#188534=CARTESIAN_POINT('Ctrl Pts',(-2.87916018483889,-10.3774334882333,
17.3349619194657));
#188535=CARTESIAN_POINT('Ctrl Pts',(-4.6353736933015,-8.62121997977068,
17.2853525444657));
#188536=CARTESIAN_POINT('Ctrl Pts',(-4.63537369330151,-6.13755901768002,
17.2357431694657));
#188537=CARTESIAN_POINT('Ctrl Pts',(-4.63537369330152,-3.65389805558936,
17.1861337944657));
#188538=CARTESIAN_POINT('Ctrl Pts',(-2.87916018483892,-1.89768454712676,
17.1365244194657));
#188539=CARTESIAN_POINT('Ctrl Pts',(-1.12294667637632,-0.141471038664144,
17.0869150444657));
#188540=CARTESIAN_POINT('Ctrl Pts',(1.36071428571434,-0.141471038664139,
17.0373056694657));
#188541=CARTESIAN_POINT('Ctrl Pts',(3.84437524780499,-0.141471038664133,
16.9876962944657));
#188542=CARTESIAN_POINT('Ctrl Pts',(5.6005887562676,-1.89768454712673,16.9380869194657));
#188543=CARTESIAN_POINT('Ctrl Pts',(7.35680226473021,-3.65389805558933,
16.8884775444657));
#188544=CARTESIAN_POINT('Ctrl Pts',(7.35680226473022,-6.13755901767999,
16.8388681694657));
#188545=CARTESIAN_POINT('Ctrl Pts',(7.35680226473022,-8.62121997977064,
16.7892587944657));
#188546=CARTESIAN_POINT('Ctrl Pts',(5.60058875626762,-10.3774334882333,
16.7396494194657));
#188547=CARTESIAN_POINT('Ctrl Pts',(3.84437524780502,-12.1336469966959,
16.6900400444657));
#188548=CARTESIAN_POINT('Ctrl Pts',(1.36071428571437,-12.1336469966959,
16.6404306694657));
#188549=CARTESIAN_POINT('Ctrl Pts',(-1.12294667637629,-12.1336469966959,
16.5908212944657));
#188550=CARTESIAN_POINT('Ctrl Pts',(-2.8791601848389,-10.3774334882333,
16.5412119194657));
#188551=CARTESIAN_POINT('Ctrl Pts',(-4.6353736933015,-8.62121997977068,
16.4916025444657));
#188552=CARTESIAN_POINT('Ctrl Pts',(-4.63537369330151,-6.13755901768002,
16.4419931694657));
#188553=CARTESIAN_POINT('Ctrl Pts',(-4.63537369330152,-3.65389805558936,
16.3923837944657));
#188554=CARTESIAN_POINT('Ctrl Pts',(-2.87916018483892,-1.89768454712676,
16.3427744194657));
#188555=CARTESIAN_POINT('Ctrl Pts',(-1.12294667637632,-0.141471038664144,
16.2931650444657));
#188556=CARTESIAN_POINT('Ctrl Pts',(1.36071428571433,-0.141471038664139,
16.2435556694657));
#188557=CARTESIAN_POINT('Ctrl Pts',(3.84437524780499,-0.141471038664133,
16.1939462944657));
#188558=CARTESIAN_POINT('Ctrl Pts',(5.6005887562676,-1.89768454712673,16.1443369194657));
#188559=CARTESIAN_POINT('Ctrl Pts',(7.35680226473021,-3.65389805558933,
16.0947275444657));
#188560=CARTESIAN_POINT('Ctrl Pts',(7.35680226473021,-6.13755901767999,
16.0451181694657));
#188561=CARTESIAN_POINT('Ctrl Pts',(7.35680226473022,-8.62121997977064,
15.9955087944657));
#188562=CARTESIAN_POINT('Ctrl Pts',(5.60058875626762,-10.3774334882333,
15.9458994194657));
#188563=CARTESIAN_POINT('Ctrl Pts',(3.84437524780502,-12.1336469966959,
15.8962900444657));
#188564=CARTESIAN_POINT('Ctrl Pts',(1.36071428571436,-12.1336469966959,
15.8466806694657));
#188565=CARTESIAN_POINT('Ctrl Pts',(-1.12294667637629,-12.1336469966959,
15.7970712944657));
#188566=CARTESIAN_POINT('Ctrl Pts',(-2.8791601848389,-10.3774334882333,
15.7474619194657));
#188567=CARTESIAN_POINT('Ctrl Pts',(-4.63537369330151,-8.62121997977068,
15.6978525444657));
#188568=CARTESIAN_POINT('Ctrl Pts',(-4.63537369330152,-6.13755901768002,
15.6482431694657));
#188569=CARTESIAN_POINT('Ctrl Pts',(-4.63537369330152,-3.65389805558936,
15.5986337944657));
#188570=CARTESIAN_POINT('Ctrl Pts',(-2.87916018483892,-1.89768454712676,
15.5490244194657));
#188571=CARTESIAN_POINT('Ctrl Pts',(-1.12294667637632,-0.141471038664144,
15.4994150444657));
#188572=CARTESIAN_POINT('Ctrl Pts',(1.36071428571433,-0.141471038664139,
15.4498056694657));
#188573=CARTESIAN_POINT('Ctrl Pts',(3.84437524780498,-0.141471038664133,
15.4001962944657));
#188574=CARTESIAN_POINT('Ctrl Pts',(5.60058875626759,-1.89768454712673,
15.3505869194657));
#188575=CARTESIAN_POINT('Ctrl Pts',(7.3568022647302,-3.65389805558933,15.3009775444657));
#188576=CARTESIAN_POINT('Ctrl Pts',(7.35680226473021,-6.13755901767999,
15.2513681694657));
#188577=CARTESIAN_POINT('Ctrl Pts',(7.35680226473022,-8.62121997977064,
15.2017587944657));
#188578=CARTESIAN_POINT('Ctrl Pts',(5.60058875626762,-10.3774334882333,
15.1521494194657));
#188579=CARTESIAN_POINT('Ctrl Pts',(3.84437524780502,-12.1336469966959,
15.1025400444657));
#188580=CARTESIAN_POINT('Ctrl Pts',(1.36071428571436,-12.1336469966959,
15.0529306694657));
#188581=CARTESIAN_POINT('Ctrl Pts',(-1.12294667637629,-12.1336469966959,
15.0033212944657));
#188582=CARTESIAN_POINT('Ctrl Pts',(-2.8791601848389,-10.3774334882333,
14.9537119194657));
#188583=CARTESIAN_POINT('Ctrl Pts',(-4.63537369330151,-8.62121997977068,
14.9041025444657));
#188584=CARTESIAN_POINT('Ctrl Pts',(-4.63537369330152,-6.13755901768002,
14.8544931694657));
#188585=CARTESIAN_POINT('Ctrl Pts',(-4.63537369330153,-3.65389805558936,
14.8048837944657));
#188586=CARTESIAN_POINT('Ctrl Pts',(-2.87916018483893,-1.89768454712676,
14.7552744194657));
#188587=CARTESIAN_POINT('Ctrl Pts',(-1.12294667637633,-0.141471038664144,
14.7056650444657));
#188588=CARTESIAN_POINT('Ctrl Pts',(1.36071428571433,-0.141471038664139,
14.6560556694657));
#188589=CARTESIAN_POINT('Ctrl Pts',(3.84437524780498,-0.141471038664133,
14.6064462944657));
#188590=CARTESIAN_POINT('Ctrl Pts',(5.60058875626759,-1.89768454712673,
14.5568369194657));
#188591=CARTESIAN_POINT('Ctrl Pts',(7.3568022647302,-3.65389805558933,14.5072275444657));
#188592=CARTESIAN_POINT('Ctrl Pts',(7.35680226473021,-6.13755901767999,
14.4576181694657));
#188593=CARTESIAN_POINT('Ctrl Pts',(7.35680226473021,-8.62121997977064,
14.4080087944657));
#188594=CARTESIAN_POINT('Ctrl Pts',(5.60058875626761,-10.3774334882333,
14.3583994194657));
#188595=CARTESIAN_POINT('Ctrl Pts',(3.84437524780501,-12.1336469966959,
14.3087900444657));
#188596=CARTESIAN_POINT('Ctrl Pts',(1.36071428571436,-12.1336469966959,
14.2591806694657));
#188597=CARTESIAN_POINT('Ctrl Pts',(-1.1229466763763,-12.1336469966959,
14.2095712944657));
#188598=CARTESIAN_POINT('Ctrl Pts',(-2.8791601848389,-10.3774334882333,
14.1599619194657));
#188599=CARTESIAN_POINT('Ctrl Pts',(-4.63537369330151,-8.62121997977068,
14.1103525444657));
#188600=CARTESIAN_POINT('Ctrl Pts',(-4.63537369330152,-6.13755901768002,
14.0607431694657));
#188601=CARTESIAN_POINT('Ctrl Pts',(-4.63537369330153,-3.65389805558936,
14.0111337944657));
#188602=CARTESIAN_POINT('Ctrl Pts',(-2.87916018483893,-1.89768454712676,
13.9615244194657));
#188603=CARTESIAN_POINT('Ctrl Pts',(-1.12294667637633,-0.141471038664144,
13.9119150444657));
#188604=CARTESIAN_POINT('Ctrl Pts',(1.36071428571432,-0.141471038664139,
13.8623056694657));
#188605=CARTESIAN_POINT('Ctrl Pts',(3.84437524780498,-0.141471038664133,
13.8126962944657));
#188606=CARTESIAN_POINT('Ctrl Pts',(5.60058875626759,-1.89768454712673,
13.7630869194657));
#188607=CARTESIAN_POINT('Ctrl Pts',(7.3568022647302,-3.65389805558933,13.7134775444657));
#188608=CARTESIAN_POINT('Ctrl Pts',(7.35680226473021,-6.13755901767999,
13.6638681694657));
#188609=CARTESIAN_POINT('Ctrl Pts',(7.35680226473021,-8.62121997977064,
13.6142587944657));
#188610=CARTESIAN_POINT('Ctrl Pts',(5.60058875626761,-10.3774334882333,
13.5646494194657));
#188611=CARTESIAN_POINT('Ctrl Pts',(3.84437524780501,-12.1336469966959,
13.5150400444657));
#188612=CARTESIAN_POINT('Ctrl Pts',(1.36071428571436,-12.1336469966959,
13.4654306694657));
#188613=CARTESIAN_POINT('Ctrl Pts',(-1.1229466763763,-12.1336469966959,
13.4158212944657));
#188614=CARTESIAN_POINT('Ctrl Pts',(-2.87916018483891,-10.3774334882333,
13.3662119194657));
#188615=CARTESIAN_POINT('Ctrl Pts',(-4.63537369330152,-8.62121997977068,
13.3166025444657));
#188616=CARTESIAN_POINT('Ctrl Pts',(-4.63537369330153,-6.13755901768002,
13.2669931694657));
#188617=CARTESIAN_POINT('Ctrl Pts',(-4.63537369330153,-3.65389805558936,
13.2173837944657));
#188618=CARTESIAN_POINT('Ctrl Pts',(-2.87916018483893,-1.89768454712676,
13.1677744194657));
#188619=CARTESIAN_POINT('Ctrl Pts',(-1.12294667637633,-0.141471038664144,
13.1181650444657));
#188620=CARTESIAN_POINT('Ctrl Pts',(1.36071428571432,-0.141471038664139,
13.0685556694657));
#188621=CARTESIAN_POINT('Ctrl Pts',(3.84437524780497,-0.141471038664133,
13.0189462944657));
#188622=CARTESIAN_POINT('Ctrl Pts',(5.60058875626759,-1.89768454712673,
12.9693369194657));
#188623=CARTESIAN_POINT('Ctrl Pts',(7.3568022647302,-3.65389805558933,12.9197275444657));
#188624=CARTESIAN_POINT('Ctrl Pts',(7.3568022647302,-6.13755901767999,12.8701181694657));
#188625=CARTESIAN_POINT('Ctrl Pts',(7.35680226473021,-8.62121997977064,
12.8205087944657));
#188626=CARTESIAN_POINT('Ctrl Pts',(5.60058875626761,-10.3774334882333,
12.7708994194657));
#188627=CARTESIAN_POINT('Ctrl Pts',(3.84437524780501,-12.1336469966959,
12.7212900444657));
#188628=CARTESIAN_POINT('Ctrl Pts',(1.36071428571435,-12.1336469966959,
12.6716806694657));
#188629=CARTESIAN_POINT('Ctrl Pts',(-1.1229466763763,-12.1336469966959,
12.6220712944657));
#188630=CARTESIAN_POINT('Ctrl Pts',(-2.87916018483891,-10.3774334882333,
12.5724619194657));
#188631=CARTESIAN_POINT('Ctrl Pts',(-4.63537369330152,-8.62121997977068,
12.5228525444657));
#188632=CARTESIAN_POINT('Ctrl Pts',(-4.63537369330153,-6.13755901768002,
12.4732431694657));
#188633=CARTESIAN_POINT('Ctrl Pts',(-4.63537369330153,-3.65389805558936,
12.4236337944657));
#188634=CARTESIAN_POINT('Ctrl Pts',(-2.87916018483893,-1.89768454712676,
12.3740244194657));
#188635=CARTESIAN_POINT('Ctrl Pts',(-1.12294667637633,-0.141471038664144,
12.3244150444657));
#188636=CARTESIAN_POINT('Ctrl Pts',(1.36071428571432,-0.141471038664139,
12.2748056694657));
#188637=CARTESIAN_POINT('Ctrl Pts',(3.84437524780497,-0.141471038664133,
12.2251962944657));
#188638=CARTESIAN_POINT('Ctrl Pts',(5.60058875626758,-1.89768454712673,
12.1755869194657));
#188639=CARTESIAN_POINT('Ctrl Pts',(7.35680226473019,-3.65389805558933,
12.1259775444657));
#188640=CARTESIAN_POINT('Ctrl Pts',(7.3568022647302,-6.13755901767999,12.0763681694657));
#188641=CARTESIAN_POINT('Ctrl Pts',(7.35680226473021,-8.62121997977064,
12.0267587944657));
#188642=CARTESIAN_POINT('Ctrl Pts',(5.60058875626761,-10.3774334882333,
11.9771494194657));
#188643=CARTESIAN_POINT('Ctrl Pts',(3.844375247805,-12.1336469966959,11.9275400444657));
#188644=CARTESIAN_POINT('Ctrl Pts',(1.36071428571435,-12.1336469966959,
11.8779306694657));
#188645=CARTESIAN_POINT('Ctrl Pts',(-1.12294667637631,-12.1336469966959,
11.8283212944657));
#188646=CARTESIAN_POINT('Ctrl Pts',(-2.87916018483891,-10.3774334882333,
11.7787119194657));
#188647=CARTESIAN_POINT('Ctrl Pts',(-4.63537369330152,-8.62121997977068,
11.7291025444657));
#188648=CARTESIAN_POINT('Ctrl Pts',(-4.63537369330153,-6.13755901768002,
11.6794931694657));
#188649=CARTESIAN_POINT('Ctrl Pts',(-4.63537369330154,-3.65389805558936,
11.6298837944657));
#188650=CARTESIAN_POINT('Ctrl Pts',(-2.87916018483894,-1.89768454712676,
11.5802744194657));
#188651=CARTESIAN_POINT('Ctrl Pts',(-1.12294667637634,-0.141471038664144,
11.5306650444657));
#188652=CARTESIAN_POINT('Ctrl Pts',(1.36071428571432,-0.141471038664139,
11.4810556694657));
#188653=CARTESIAN_POINT('Ctrl Pts',(3.84437524780497,-0.141471038664133,
11.4314462944657));
#188654=CARTESIAN_POINT('Ctrl Pts',(5.60058875626758,-1.89768454712673,
11.3818369194657));
#188655=CARTESIAN_POINT('Ctrl Pts',(7.35680226473019,-3.65389805558933,
11.3322275444657));
#188656=CARTESIAN_POINT('Ctrl Pts',(7.3568022647302,-6.13755901767999,11.2826181694657));
#188657=CARTESIAN_POINT('Ctrl Pts',(7.3568022647302,-8.62121997977064,11.2330087944657));
#188658=CARTESIAN_POINT('Ctrl Pts',(5.6005887562676,-10.3774334882333,11.1833994194657));
#188659=CARTESIAN_POINT('Ctrl Pts',(3.844375247805,-12.1336469966959,11.1337900444657));
#188660=CARTESIAN_POINT('Ctrl Pts',(1.36071428571435,-12.1336469966959,
11.0841806694657));
#188661=CARTESIAN_POINT('Ctrl Pts',(-1.12294667637631,-12.1336469966959,
11.0345712944657));
#188662=CARTESIAN_POINT('Ctrl Pts',(-2.87916018483892,-10.3774334882333,
10.9849619194657));
#188663=CARTESIAN_POINT('Ctrl Pts',(-4.63537369330153,-8.62121997977068,
10.9353525444657));
#188664=CARTESIAN_POINT('Ctrl Pts',(-4.63537369330153,-6.13755901768002,
10.8857431694657));
#188665=CARTESIAN_POINT('Ctrl Pts',(-4.63537369330154,-3.65389805558936,
10.8361337944657));
#188666=CARTESIAN_POINT('Ctrl Pts',(-2.87916018483894,-1.89768454712676,
10.7865244194657));
#188667=CARTESIAN_POINT('Ctrl Pts',(-1.12294667637634,-0.141471038664144,
10.7369150444657));
#188668=CARTESIAN_POINT('Ctrl Pts',(1.36071428571431,-0.141471038664139,
10.6873056694657));
#188669=CARTESIAN_POINT('Ctrl Pts',(3.84437524780497,-0.141471038664133,
10.6376962944657));
#188670=CARTESIAN_POINT('Ctrl Pts',(5.60058875626758,-1.89768454712673,
10.5880869194657));
#188671=CARTESIAN_POINT('Ctrl Pts',(7.35680226473019,-3.65389805558933,
10.5384775444657));
#188672=CARTESIAN_POINT('Ctrl Pts',(7.35680226473019,-6.13755901767999,
10.4888681694657));
#188673=CARTESIAN_POINT('Ctrl Pts',(7.3568022647302,-8.62121997977064,10.4392587944657));
#188674=CARTESIAN_POINT('Ctrl Pts',(5.6005887562676,-10.3774334882333,10.3896494194657));
#188675=CARTESIAN_POINT('Ctrl Pts',(3.844375247805,-12.1336469966959,10.3400400444657));
#188676=CARTESIAN_POINT('Ctrl Pts',(1.36071428571435,-12.1336469966959,
10.2904306694657));
#188677=CARTESIAN_POINT('Ctrl Pts',(-1.12294667637631,-12.1336469966959,
10.2408212944657));
#188678=CARTESIAN_POINT('Ctrl Pts',(-2.87916018483892,-10.3774334882333,
10.1912119194657));
#188679=CARTESIAN_POINT('Ctrl Pts',(-4.63537369330153,-8.62121997977068,
10.1416025444657));
#188680=CARTESIAN_POINT('Ctrl Pts',(-4.63537369330154,-6.13755901768002,
10.0919931694657));
#188681=CARTESIAN_POINT('Ctrl Pts',(-4.63537369330154,-3.65389805558936,
10.0423837944657));
#188682=CARTESIAN_POINT('Ctrl Pts',(-2.87916018483894,-1.89768454712676,
9.99277441946573));
#188683=CARTESIAN_POINT('Ctrl Pts',(-1.12294667637634,-0.141471038664144,
9.94316504446573));
#188684=CARTESIAN_POINT('Ctrl Pts',(1.36071428571431,-0.141471038664139,
9.89355566946572));
#188685=CARTESIAN_POINT('Ctrl Pts',(3.84437524780496,-0.141471038664133,
9.84394629446571));
#188686=CARTESIAN_POINT('Ctrl Pts',(5.60058875626757,-1.89768454712673,
9.7943369194657));
#188687=CARTESIAN_POINT('Ctrl Pts',(7.35680226473018,-3.65389805558933,
9.74472754446569));
#188688=CARTESIAN_POINT('Ctrl Pts',(7.35680226473019,-6.13755901767999,
9.69511816946569));
#188689=CARTESIAN_POINT('Ctrl Pts',(7.3568022647302,-8.62121997977064,9.6455087944657));
#188690=CARTESIAN_POINT('Ctrl Pts',(5.6005887562676,-10.3774334882333,9.5958994194657));
#188691=CARTESIAN_POINT('Ctrl Pts',(3.844375247805,-12.1336469966959,9.54629004446571));
#188692=CARTESIAN_POINT('Ctrl Pts',(1.36071428571434,-12.1336469966959,
9.49668066946572));
#188693=CARTESIAN_POINT('Ctrl Pts',(-1.12294667637631,-12.1336469966959,
9.44707129446572));
#188694=CARTESIAN_POINT('Ctrl Pts',(-2.87916018483892,-10.3774334882333,
9.39746191946573));
#188695=CARTESIAN_POINT('Ctrl Pts',(-4.63537369330153,-8.62121997977068,
9.34785254446574));
#188696=CARTESIAN_POINT('Ctrl Pts',(-4.63537369330154,-6.13755901768002,
9.29824316946574));
#188697=CARTESIAN_POINT('Ctrl Pts',(-4.63537369330155,-3.65389805558936,
9.24863379446574));
#188698=CARTESIAN_POINT('Ctrl Pts',(-2.87916018483894,-1.89768454712676,
9.19902441946573));
#188699=CARTESIAN_POINT('Ctrl Pts',(-1.12294667637634,-0.141471038664144,
9.14941504446572));
#188700=CARTESIAN_POINT('Ctrl Pts',(1.36071428571431,-0.141471038664139,
9.09980566946571));
#188701=CARTESIAN_POINT('Ctrl Pts',(3.84437524780496,-0.141471038664133,
9.05019629446571));
#188702=CARTESIAN_POINT('Ctrl Pts',(5.60058875626757,-1.89768454712673,
9.0005869194657));
#188703=CARTESIAN_POINT('Ctrl Pts',(7.35680226473018,-3.65389805558933,
8.95097754446569));
#188704=CARTESIAN_POINT('Ctrl Pts',(7.35680226473019,-6.13755901767999,
8.90136816946569));
#188705=CARTESIAN_POINT('Ctrl Pts',(7.3568022647302,-8.62121997977064,8.8517587944657));
#188706=CARTESIAN_POINT('Ctrl Pts',(5.60058875626759,-10.3774334882333,
8.8021494194657));
#188707=CARTESIAN_POINT('Ctrl Pts',(3.84437524780499,-12.1336469966959,
8.75254004446571));
#188708=CARTESIAN_POINT('Ctrl Pts',(1.36071428571434,-12.1336469966959,
8.70293066946572));
#188709=CARTESIAN_POINT('Ctrl Pts',(-1.12294667637632,-12.1336469966959,
8.65332129446573));
#188710=CARTESIAN_POINT('Ctrl Pts',(-2.87916018483892,-10.3774334882333,
8.60371191946573));
#188711=CARTESIAN_POINT('Ctrl Pts',(-4.63537369330153,-8.62121997977068,
8.55410254446574));
#188712=CARTESIAN_POINT('Ctrl Pts',(-4.63537369330154,-6.13755901768002,
8.50449316946573));
#188713=CARTESIAN_POINT('Ctrl Pts',(-4.63537369330155,-3.65389805558936,
8.45488379446574));
#188714=CARTESIAN_POINT('Ctrl Pts',(-2.87916018483895,-1.89768454712676,
8.40527441946573));
#188715=CARTESIAN_POINT('Ctrl Pts',(-1.12294667637635,-0.141471038664144,
8.35566504446572));
#188716=CARTESIAN_POINT('Ctrl Pts',(1.36071428571431,-0.141471038664139,
8.30605566946572));
#188717=CARTESIAN_POINT('Ctrl Pts',(3.84437524780496,-0.141471038664133,
8.25644629446571));
#188718=CARTESIAN_POINT('Ctrl Pts',(5.60058875626757,-1.89768454712673,
8.2068369194657));
#188719=CARTESIAN_POINT('Ctrl Pts',(7.35680226473018,-3.65389805558933,
8.15722754446569));
#188720=CARTESIAN_POINT('Ctrl Pts',(7.35680226473019,-6.13755901767999,
8.1076181694657));
#188721=CARTESIAN_POINT('Ctrl Pts',(7.35680226473019,-8.62121997977064,
8.05800879446569));
#188722=CARTESIAN_POINT('Ctrl Pts',(5.60058875626759,-10.3774334882333,
8.0083994194657));
#188723=CARTESIAN_POINT('Ctrl Pts',(3.84437524780499,-12.1336469966959,
7.95879004446571));
#188724=CARTESIAN_POINT('Ctrl Pts',(1.36071428571434,-12.1336469966959,
7.90918066946572));
#188725=CARTESIAN_POINT('Ctrl Pts',(-1.12294667637632,-12.1336469966959,
7.85957129446573));
#188726=CARTESIAN_POINT('Ctrl Pts',(-2.87916018483893,-10.3774334882333,
7.80996191946573));
#188727=CARTESIAN_POINT('Ctrl Pts',(-4.63537369330154,-8.62121997977068,
7.76035254446574));
#188728=CARTESIAN_POINT('Ctrl Pts',(-4.63537369330154,-6.13755901768002,
7.71074316946574));
#188729=CARTESIAN_POINT('Ctrl Pts',(-4.63537369330155,-3.65389805558936,
7.66113379446574));
#188730=CARTESIAN_POINT('Ctrl Pts',(-2.87916018483895,-1.89768454712676,
7.61152441946573));
#188731=CARTESIAN_POINT('Ctrl Pts',(-1.12294667637635,-0.141471038664144,
7.56191504446572));
#188732=CARTESIAN_POINT('Ctrl Pts',(1.3607142857143,-0.141471038664139,
7.51230566946572));
#188733=CARTESIAN_POINT('Ctrl Pts',(3.84437524780496,-0.141471038664133,
7.46269629446571));
#188734=CARTESIAN_POINT('Ctrl Pts',(5.60058875626757,-1.89768454712673,
7.4130869194657));
#188735=CARTESIAN_POINT('Ctrl Pts',(7.35680226473017,-3.65389805558933,
7.36347754446569));
#188736=CARTESIAN_POINT('Ctrl Pts',(7.35680226473018,-6.13755901767999,
7.3138681694657));
#188737=CARTESIAN_POINT('Ctrl Pts',(7.35680226473019,-8.62121997977064,
7.2642587944657));
#188738=CARTESIAN_POINT('Ctrl Pts',(5.60058875626759,-10.3774334882333,
7.2146494194657));
#188739=CARTESIAN_POINT('Ctrl Pts',(3.84437524780499,-12.1336469966959,
7.16504004446571));
#188740=CARTESIAN_POINT('Ctrl Pts',(1.36071428571433,-12.1336469966959,
7.11543066946572));
#188741=CARTESIAN_POINT('Ctrl Pts',(-1.12294667637632,-12.1336469966959,
7.06582129446573));
#188742=CARTESIAN_POINT('Ctrl Pts',(-2.87916018483893,-10.3774334882333,
7.01621191946573));
#188743=CARTESIAN_POINT('Ctrl Pts',(-4.63537369330154,-8.62121997977068,
6.96660254446574));
#188744=CARTESIAN_POINT('Ctrl Pts',(-4.63537369330155,-6.13755901768002,
6.91699316946574));
#188745=CARTESIAN_POINT('Ctrl Pts',(-4.63537369330155,-3.65389805558936,
6.86738379446574));
#188746=CARTESIAN_POINT('Ctrl Pts',(-2.87916018483895,-1.89768454712676,
6.81777441946573));
#188747=CARTESIAN_POINT('Ctrl Pts',(-1.12294667637635,-0.141471038664144,
6.76816504446573));
#188748=CARTESIAN_POINT('Ctrl Pts',(1.3607142857143,-0.141471038664139,
6.71855566946572));
```
