## Supplementary Material 4 for "De novo Powered Air-Purifying Respirator Design and Fabrication for Pandemic Response": Pelican Case PAPR Assembly.step (part 16 of 22)

```
#188749=CARTESIAN_POINT('Ctrl Pts',(3.84437524780495,-0.141471038664133,
6.66894629446571));
#188750=CARTESIAN_POINT('Ctrl Pts',(5.60058875626756,-1.89768454712673,
6.6193369194657));
#188751=CARTESIAN_POINT('Ctrl Pts',(7.35680226473017,-3.65389805558933,
6.5697275444657));
#188752=CARTESIAN_POINT('Ctrl Pts',(7.35680226473018,-6.13755901767999,
6.52011816946569));
#188753=CARTESIAN_POINT('Ctrl Pts',(7.35680226473019,-8.62121997977064,
6.47050879446569));
#188754=CARTESIAN_POINT('Ctrl Pts',(5.60058875626759,-10.3774334882333,
6.4208994194657));
#188755=CARTESIAN_POINT('Ctrl Pts',(3.84437524780499,-12.1336469966959,
6.37129004446571));
#188756=CARTESIAN_POINT('Ctrl Pts',(1.36071428571433,-12.1336469966959,
6.32168066946572));
#188757=CARTESIAN_POINT('Ctrl Pts',(-1.0133022969909,-12.1336469966959,
6.27426136356799));
#188758=CARTESIAN_POINT('Ctrl Pts',(-2.74388712110306,-10.508522108722,
6.22624848135568));
#188759=CARTESIAN_POINT('Ctrl Pts',(2.3259142857143,-0.263200650536821,
9.05492626893855));
#188760=CARTESIAN_POINT('Ctrl Pts',(2.32591428571431,-0.312737737217564,
9.02653413529535));
#188761=CARTESIAN_POINT('Ctrl Pts',(2.32591428571432,-0.362277026585109,
8.99814584438257));
#188762=CARTESIAN_POINT('Ctrl Pts',(2.32591428571432,-0.46136035076314,
8.94137754587836));
#188763=CARTESIAN_POINT('Ctrl Pts',(2.32591428571429,-0.510904385770724,
8.9129975378191));
#188764=CARTESIAN_POINT('Ctrl Pts',(2.32591428571429,-0.56045098166892,
8.88462200173801));
#188765=CARTESIAN_POINT('Ctrl Pts',(2.32591428571429,-0.635741057557967,
8.84150307043289));
#188766=CARTESIAN_POINT('Ctrl Pts',(2.32591428571451,-0.711037042002805,
8.79839445399585));
#188767=CARTESIAN_POINT('Ctrl Pts',(2.32591428571427,-0.786339686702717,
8.75529747654421));
#188768=CARTESIAN_POINT('Ctrl Pts',(0.395514285714285,-0.786339686702721,
8.00564198738722));
#188769=CARTESIAN_POINT('Ctrl Pts',(0.395514285714284,-0.736608476556576,
8.03369271217562));
#188770=CARTESIAN_POINT('Ctrl Pts',(0.395514285714316,-0.686884992853215,
8.06175713893874));
#188771=CARTESIAN_POINT('Ctrl Pts',(0.395514285714316,-0.637168644611794,
8.08983419614373));
#188772=CARTESIAN_POINT('Ctrl Pts',(0.395514285714316,-0.587452296636245,
8.11791125319857));
#188773=CARTESIAN_POINT('Ctrl Pts',(0.395514285714007,-0.537743081404175,
8.14600094347316));
#188774=CARTESIAN_POINT('Ctrl Pts',(0.395514285714007,-0.488040466409081,
8.17410230378785));
#188775=CARTESIAN_POINT('Ctrl Pts',(0.395514285714007,-0.413079402383479,
8.21648453800157));
#188776=CARTESIAN_POINT('Ctrl Pts',(0.395514285714302,-0.338133333565082,
8.25889330275552));
#188777=CARTESIAN_POINT('Ctrl Pts',(0.395514285714298,-0.263200650536827,
8.30132569499288));
#188778=CARTESIAN_POINT('Ctrl Pts',(1.36071428571437,-11.5751282694896,
17.9054697319657));
#188779=CARTESIAN_POINT('Ctrl Pts',(-0.89160064472808,-11.5751282694896,
17.8558603569657));
#188780=CARTESIAN_POINT('Ctrl Pts',(-2.48422780541164,-9.98250110880602,
17.8062509819657));
#188781=CARTESIAN_POINT('Ctrl Pts',(-4.07685496609521,-8.38987394812247,
17.7566416069657));
#188782=CARTESIAN_POINT('Ctrl Pts',(-4.07685496609522,-6.13755901768002,
17.7070322319657));
#188783=CARTESIAN_POINT('Ctrl Pts',(-4.07685496609522,-3.88524408723757,
17.6574228569657));
#188784=CARTESIAN_POINT('Ctrl Pts',(-2.48422780541167,-2.29261692655401,
17.6078134819657));
#188785=CARTESIAN_POINT('Ctrl Pts',(-0.891600644728108,-0.699989765870437,
17.5582041069657));
#188786=CARTESIAN_POINT('Ctrl Pts',(1.36071428571434,-0.699989765870433,
17.5085947319657));
#188787=CARTESIAN_POINT('Ctrl Pts',(3.61302921615679,-0.699989765870427,
17.4589853569657));
#188788=CARTESIAN_POINT('Ctrl Pts',(5.20565637684035,-2.29261692655398,
17.4093759819657));
#188789=CARTESIAN_POINT('Ctrl Pts',(6.79828353752392,-3.88524408723754,
17.3597666069657));
#188790=CARTESIAN_POINT('Ctrl Pts',(6.79828353752392,-6.13755901767999,
17.3101572319657));
#188791=CARTESIAN_POINT('Ctrl Pts',(6.79828353752393,-8.38987394812244,
17.2605478569657));
#188792=CARTESIAN_POINT('Ctrl Pts',(5.20565637684037,-9.982501108806,17.2109384819657));
#188793=CARTESIAN_POINT('Ctrl Pts',(3.61302921615682,-11.5751282694896,
17.1613291069657));
#188794=CARTESIAN_POINT('Ctrl Pts',(1.36071428571437,-11.5751282694896,
17.1117197319657));
#188795=CARTESIAN_POINT('Ctrl Pts',(-0.891600644728083,-11.5751282694896,
17.0621103569657));
#188796=CARTESIAN_POINT('Ctrl Pts',(-2.48422780541165,-9.98250110880602,
17.0125009819657));
#188797=CARTESIAN_POINT('Ctrl Pts',(-4.07685496609521,-8.38987394812247,
16.9628916069657));
#188798=CARTESIAN_POINT('Ctrl Pts',(-4.07685496609522,-6.13755901768002,
16.9132822319657));
#188799=CARTESIAN_POINT('Ctrl Pts',(-4.07685496609522,-3.88524408723757,
16.8636728569657));
#188800=CARTESIAN_POINT('Ctrl Pts',(-2.48422780541167,-2.29261692655401,
16.8140634819657));
#188801=CARTESIAN_POINT('Ctrl Pts',(-0.891600644728111,-0.699989765870437,
16.7644541069657));
#188802=CARTESIAN_POINT('Ctrl Pts',(1.36071428571434,-0.699989765870433,
16.7148447319657));
#188803=CARTESIAN_POINT('Ctrl Pts',(3.61302921615678,-0.699989765870427,
16.6652353569657));
#188804=CARTESIAN_POINT('Ctrl Pts',(5.20565637684035,-2.29261692655398,
16.6156259819657));
#188805=CARTESIAN_POINT('Ctrl Pts',(6.79828353752391,-3.88524408723754,
16.5660166069657));
#188806=CARTESIAN_POINT('Ctrl Pts',(6.79828353752392,-6.13755901767999,
16.5164072319657));
#188807=CARTESIAN_POINT('Ctrl Pts',(6.79828353752393,-8.38987394812244,
16.4667978569657));
#188808=CARTESIAN_POINT('Ctrl Pts',(5.20565637684037,-9.982501108806,16.4171884819657));
#188809=CARTESIAN_POINT('Ctrl Pts',(3.61302921615681,-11.5751282694896,
16.3675791069657));
#188810=CARTESIAN_POINT('Ctrl Pts',(1.36071428571436,-11.5751282694896,
16.3179697319657));
#188811=CARTESIAN_POINT('Ctrl Pts',(-0.891600644728086,-11.5751282694896,
16.2683603569657));
#188812=CARTESIAN_POINT('Ctrl Pts',(-2.48422780541165,-9.98250110880602,
16.2187509819657));
#188813=CARTESIAN_POINT('Ctrl Pts',(-4.07685496609521,-8.38987394812247,
16.1691416069657));
#188814=CARTESIAN_POINT('Ctrl Pts',(-4.07685496609522,-6.13755901768002,
16.1195322319657));
#188815=CARTESIAN_POINT('Ctrl Pts',(-4.07685496609523,-3.88524408723757,
16.0699228569657));
#188816=CARTESIAN_POINT('Ctrl Pts',(-2.48422780541167,-2.29261692655401,
16.0203134819657));
#188817=CARTESIAN_POINT('Ctrl Pts',(-0.891600644728114,-0.699989765870437,
15.9707041069657));
#188818=CARTESIAN_POINT('Ctrl Pts',(1.36071428571433,-0.699989765870433,
15.9210947319657));
#188819=CARTESIAN_POINT('Ctrl Pts',(3.61302921615678,-0.699989765870427,
15.8714853569657));
#188820=CARTESIAN_POINT('Ctrl Pts',(5.20565637684035,-2.29261692655398,
15.8218759819657));
#188821=CARTESIAN_POINT('Ctrl Pts',(6.79828353752391,-3.88524408723754,
15.7722666069657));
#188822=CARTESIAN_POINT('Ctrl Pts',(6.79828353752392,-6.13755901767999,
15.7226572319657));
#188823=CARTESIAN_POINT('Ctrl Pts',(6.79828353752392,-8.38987394812244,
15.6730478569657));
#188824=CARTESIAN_POINT('Ctrl Pts',(5.20565637684037,-9.982501108806,15.6234384819657));
#188825=CARTESIAN_POINT('Ctrl Pts',(3.61302921615681,-11.5751282694896,
15.5738291069657));
#188826=CARTESIAN_POINT('Ctrl Pts',(1.36071428571436,-11.5751282694896,
15.5242197319657));
#188827=CARTESIAN_POINT('Ctrl Pts',(-0.891600644728088,-11.5751282694896,
15.4746103569657));
#188828=CARTESIAN_POINT('Ctrl Pts',(-2.48422780541165,-9.98250110880602,
15.4250009819657));
#188829=CARTESIAN_POINT('Ctrl Pts',(-4.07685496609522,-8.38987394812247,
15.3753916069657));
#188830=CARTESIAN_POINT('Ctrl Pts',(-4.07685496609522,-6.13755901768002,
15.3257822319657));
#188831=CARTESIAN_POINT('Ctrl Pts',(-4.07685496609523,-3.88524408723757,
15.2761728569657));
#188832=CARTESIAN_POINT('Ctrl Pts',(-2.48422780541167,-2.29261692655401,
15.2265634819657));
#188833=CARTESIAN_POINT('Ctrl Pts',(-0.891600644728116,-0.699989765870437,
15.1769541069657));
#188834=CARTESIAN_POINT('Ctrl Pts',(1.36071428571433,-0.699989765870433,
15.1273447319657));
#188835=CARTESIAN_POINT('Ctrl Pts',(3.61302921615678,-0.699989765870427,
15.0777353569657));
#188836=CARTESIAN_POINT('Ctrl Pts',(5.20565637684034,-2.29261692655398,
15.0281259819657));
#188837=CARTESIAN_POINT('Ctrl Pts',(6.79828353752391,-3.88524408723754,
14.9785166069657));
#188838=CARTESIAN_POINT('Ctrl Pts',(6.79828353752392,-6.13755901767999,
14.9289072319657));
#188839=CARTESIAN_POINT('Ctrl Pts',(6.79828353752392,-8.38987394812244,
14.8792978569657));
#188840=CARTESIAN_POINT('Ctrl Pts',(5.20565637684036,-9.982501108806,14.8296884819657));
#188841=CARTESIAN_POINT('Ctrl Pts',(3.61302921615681,-11.5751282694896,
14.7800791069657));
#188842=CARTESIAN_POINT('Ctrl Pts',(1.36071428571436,-11.5751282694896,
14.7304697319657));
#188843=CARTESIAN_POINT('Ctrl Pts',(-0.891600644728091,-11.5751282694896,
14.6808603569657));
#188844=CARTESIAN_POINT('Ctrl Pts',(-2.48422780541165,-9.98250110880602,
14.6312509819657));
#188845=CARTESIAN_POINT('Ctrl Pts',(-4.07685496609522,-8.38987394812247,
14.5816416069657));
#188846=CARTESIAN_POINT('Ctrl Pts',(-4.07685496609523,-6.13755901768002,
14.5320322319657));
#188847=CARTESIAN_POINT('Ctrl Pts',(-4.07685496609523,-3.88524408723757,
14.4824228569657));
#188848=CARTESIAN_POINT('Ctrl Pts',(-2.48422780541168,-2.29261692655401,
14.4328134819657));
#188849=CARTESIAN_POINT('Ctrl Pts',(-0.891600644728119,-0.699989765870437,
14.3832041069657));
#188850=CARTESIAN_POINT('Ctrl Pts',(1.36071428571433,-0.699989765870433,
14.3335947319657));
#188851=CARTESIAN_POINT('Ctrl Pts',(3.61302921615678,-0.699989765870427,
14.2839853569657));
#188852=CARTESIAN_POINT('Ctrl Pts',(5.20565637684034,-2.29261692655398,
14.2343759819657));
#188853=CARTESIAN_POINT('Ctrl Pts',(6.79828353752391,-3.88524408723754,
14.1847666069657));
#188854=CARTESIAN_POINT('Ctrl Pts',(6.79828353752391,-6.13755901767999,
14.1351572319657));
#188855=CARTESIAN_POINT('Ctrl Pts',(6.79828353752392,-8.38987394812244,
14.0855478569657));
#188856=CARTESIAN_POINT('Ctrl Pts',(5.20565637684036,-9.982501108806,14.0359384819657));
#188857=CARTESIAN_POINT('Ctrl Pts',(3.61302921615681,-11.5751282694896,
13.9863291069657));
#188858=CARTESIAN_POINT('Ctrl Pts',(1.36071428571436,-11.5751282694896,
13.9367197319657));
#188859=CARTESIAN_POINT('Ctrl Pts',(-0.891600644728094,-11.5751282694896,
13.8871103569657));
#188860=CARTESIAN_POINT('Ctrl Pts',(-2.48422780541166,-9.98250110880602,
13.8375009819657));
#188861=CARTESIAN_POINT('Ctrl Pts',(-4.07685496609522,-8.38987394812247,
13.7878916069657));
#188862=CARTESIAN_POINT('Ctrl Pts',(-4.07685496609523,-6.13755901768002,
13.7382822319657));
#188863=CARTESIAN_POINT('Ctrl Pts',(-4.07685496609524,-3.88524408723757,
13.6886728569657));
#188864=CARTESIAN_POINT('Ctrl Pts',(-2.48422780541168,-2.29261692655401,
13.6390634819657));
#188865=CARTESIAN_POINT('Ctrl Pts',(-0.891600644728122,-0.699989765870437,
13.5894541069657));
#188866=CARTESIAN_POINT('Ctrl Pts',(1.36071428571433,-0.699989765870433,
13.5398447319657));
#188867=CARTESIAN_POINT('Ctrl Pts',(3.61302921615677,-0.699989765870427,
13.4902353569657));
#188868=CARTESIAN_POINT('Ctrl Pts',(5.20565637684034,-2.29261692655398,
13.4406259819657));
#188869=CARTESIAN_POINT('Ctrl Pts',(6.7982835375239,-3.88524408723754,13.3910166069657));
#188870=CARTESIAN_POINT('Ctrl Pts',(6.79828353752391,-6.13755901767999,
13.3414072319657));
#188871=CARTESIAN_POINT('Ctrl Pts',(6.79828353752391,-8.38987394812244,
13.2917978569657));
#188872=CARTESIAN_POINT('Ctrl Pts',(5.20565637684036,-9.982501108806,13.2421884819657));
#188873=CARTESIAN_POINT('Ctrl Pts',(3.6130292161568,-11.5751282694896,13.1925791069657));
#188874=CARTESIAN_POINT('Ctrl Pts',(1.36071428571435,-11.5751282694896,
13.1429697319657));
#188875=CARTESIAN_POINT('Ctrl Pts',(-0.891600644728097,-11.5751282694896,
13.0933603569657));
#188876=CARTESIAN_POINT('Ctrl Pts',(-2.48422780541166,-9.98250110880602,
13.0437509819657));
#188877=CARTESIAN_POINT('Ctrl Pts',(-4.07685496609523,-8.38987394812247,
12.9941416069657));
#188878=CARTESIAN_POINT('Ctrl Pts',(-4.07685496609523,-6.13755901768002,
12.9445322319657));
#188879=CARTESIAN_POINT('Ctrl Pts',(-4.07685496609524,-3.88524408723757,
12.8949228569657));
#188880=CARTESIAN_POINT('Ctrl Pts',(-2.48422780541168,-2.29261692655401,
12.8453134819657));
#188881=CARTESIAN_POINT('Ctrl Pts',(-0.891600644728125,-0.699989765870437,
12.7957041069657));
#188882=CARTESIAN_POINT('Ctrl Pts',(1.36071428571432,-0.699989765870433,
12.7460947319657));
#188883=CARTESIAN_POINT('Ctrl Pts',(3.61302921615677,-0.699989765870427,
12.6964853569657));
#188884=CARTESIAN_POINT('Ctrl Pts',(5.20565637684033,-2.29261692655398,
12.6468759819657));
#188885=CARTESIAN_POINT('Ctrl Pts',(6.7982835375239,-3.88524408723754,12.5972666069657));
#188886=CARTESIAN_POINT('Ctrl Pts',(6.79828353752391,-6.13755901767999,
12.5476572319657));
#188887=CARTESIAN_POINT('Ctrl Pts',(6.79828353752391,-8.38987394812244,
12.4980478569657));
#188888=CARTESIAN_POINT('Ctrl Pts',(5.20565637684036,-9.982501108806,12.4484384819657));
#188889=CARTESIAN_POINT('Ctrl Pts',(3.6130292161568,-11.5751282694896,12.3988291069657));
#188890=CARTESIAN_POINT('Ctrl Pts',(1.36071428571435,-11.5751282694896,
12.3492197319657));
#188891=CARTESIAN_POINT('Ctrl Pts',(-0.8916006447281,-11.5751282694896,
12.2996103569657));
#188892=CARTESIAN_POINT('Ctrl Pts',(-2.48422780541166,-9.98250110880602,
12.2500009819657));
#188893=CARTESIAN_POINT('Ctrl Pts',(-4.07685496609523,-8.38987394812247,
12.2003916069657));
#188894=CARTESIAN_POINT('Ctrl Pts',(-4.07685496609523,-6.13755901768002,
12.1507822319657));
#188895=CARTESIAN_POINT('Ctrl Pts',(-4.07685496609524,-3.88524408723757,
12.1011728569657));
#188896=CARTESIAN_POINT('Ctrl Pts',(-2.48422780541168,-2.29261692655401,
12.0515634819657));
#188897=CARTESIAN_POINT('Ctrl Pts',(-0.891600644728128,-0.699989765870437,
12.0019541069657));
#188898=CARTESIAN_POINT('Ctrl Pts',(1.36071428571432,-0.699989765870433,
11.9523447319657));
#188899=CARTESIAN_POINT('Ctrl Pts',(3.61302921615677,-0.699989765870427,
11.9027353569657));
#188900=CARTESIAN_POINT('Ctrl Pts',(5.20565637684033,-2.29261692655398,
11.8531259819657));
#188901=CARTESIAN_POINT('Ctrl Pts',(6.7982835375239,-3.88524408723754,11.8035166069657));
#188902=CARTESIAN_POINT('Ctrl Pts',(6.79828353752391,-6.13755901767999,
11.7539072319657));
#188903=CARTESIAN_POINT('Ctrl Pts',(6.79828353752391,-8.38987394812244,
11.7042978569657));
#188904=CARTESIAN_POINT('Ctrl Pts',(5.20565637684035,-9.982501108806,11.6546884819657));
#188905=CARTESIAN_POINT('Ctrl Pts',(3.6130292161568,-11.5751282694896,11.6050791069657));
#188906=CARTESIAN_POINT('Ctrl Pts',(1.36071428571435,-11.5751282694896,
11.5554697319657));
#188907=CARTESIAN_POINT('Ctrl Pts',(-0.891600644728103,-11.5751282694896,
11.5058603569657));
#188908=CARTESIAN_POINT('Ctrl Pts',(-2.48422780541167,-9.98250110880602,
11.4562509819657));
#188909=CARTESIAN_POINT('Ctrl Pts',(-4.07685496609523,-8.38987394812247,
11.4066416069657));
#188910=CARTESIAN_POINT('Ctrl Pts',(-4.07685496609524,-6.13755901768002,
11.3570322319657));
#188911=CARTESIAN_POINT('Ctrl Pts',(-4.07685496609524,-3.88524408723757,
11.3074228569657));
#188912=CARTESIAN_POINT('Ctrl Pts',(-2.48422780541169,-2.29261692655401,
11.2578134819657));
#188913=CARTESIAN_POINT('Ctrl Pts',(-0.89160064472813,-0.699989765870437,
11.2082041069657));
#188914=CARTESIAN_POINT('Ctrl Pts',(1.36071428571432,-0.699989765870433,
11.1585947319657));
#188915=CARTESIAN_POINT('Ctrl Pts',(3.61302921615676,-0.699989765870427,
11.1089853569657));
#188916=CARTESIAN_POINT('Ctrl Pts',(5.20565637684033,-2.29261692655398,
11.0593759819657));
#188917=CARTESIAN_POINT('Ctrl Pts',(6.7982835375239,-3.88524408723754,11.0097666069657));
#188918=CARTESIAN_POINT('Ctrl Pts',(6.7982835375239,-6.13755901767999,10.9601572319657));
#188919=CARTESIAN_POINT('Ctrl Pts',(6.79828353752391,-8.38987394812244,
10.9105478569657));
#188920=CARTESIAN_POINT('Ctrl Pts',(5.20565637684035,-9.982501108806,10.8609384819657));
#188921=CARTESIAN_POINT('Ctrl Pts',(3.61302921615679,-11.5751282694896,
10.8113291069657));
#188922=CARTESIAN_POINT('Ctrl Pts',(1.36071428571434,-11.5751282694896,
10.7617197319657));
#188923=CARTESIAN_POINT('Ctrl Pts',(-0.891600644728105,-11.5751282694896,
10.7121103569657));
#188924=CARTESIAN_POINT('Ctrl Pts',(-2.48422780541167,-9.98250110880602,
10.6625009819657));
#188925=CARTESIAN_POINT('Ctrl Pts',(-4.07685496609523,-8.38987394812247,
10.6128916069657));
#188926=CARTESIAN_POINT('Ctrl Pts',(-4.07685496609524,-6.13755901768002,
10.5632822319657));
#188927=CARTESIAN_POINT('Ctrl Pts',(-4.07685496609525,-3.88524408723757,
10.5136728569657));
#188928=CARTESIAN_POINT('Ctrl Pts',(-2.48422780541169,-2.29261692655401,
10.4640634819657));
#188929=CARTESIAN_POINT('Ctrl Pts',(-0.891600644728133,-0.699989765870437,
10.4144541069657));
#188930=CARTESIAN_POINT('Ctrl Pts',(1.36071428571431,-0.699989765870433,
10.3648447319657));
#188931=CARTESIAN_POINT('Ctrl Pts',(3.61302921615676,-0.699989765870427,
10.3152353569657));
#188932=CARTESIAN_POINT('Ctrl Pts',(5.20565637684033,-2.29261692655398,
10.2656259819657));
#188933=CARTESIAN_POINT('Ctrl Pts',(6.79828353752389,-3.88524408723754,
10.2160166069657));
#188934=CARTESIAN_POINT('Ctrl Pts',(6.7982835375239,-6.13755901767999,10.1664072319657));
#188935=CARTESIAN_POINT('Ctrl Pts',(6.7982835375239,-8.38987394812244,10.1167978569657));
#188936=CARTESIAN_POINT('Ctrl Pts',(5.20565637684035,-9.982501108806,10.0671884819657));
#188937=CARTESIAN_POINT('Ctrl Pts',(3.61302921615679,-11.5751282694896,
10.0175791069657));
#188938=CARTESIAN_POINT('Ctrl Pts',(1.36071428571434,-11.5751282694896,
9.96796973196571));
#188939=CARTESIAN_POINT('Ctrl Pts',(-0.891600644728108,-11.5751282694896,
9.91836035696572));
#188940=CARTESIAN_POINT('Ctrl Pts',(-2.48422780541167,-9.98250110880602,
9.86875098196573));
#188941=CARTESIAN_POINT('Ctrl Pts',(-4.07685496609524,-8.38987394812247,
9.81914160696573));
#188942=CARTESIAN_POINT('Ctrl Pts',(-4.07685496609524,-6.13755901768002,
9.76953223196573));
#188943=CARTESIAN_POINT('Ctrl Pts',(-4.07685496609525,-3.88524408723757,
9.71992285696573));
#188944=CARTESIAN_POINT('Ctrl Pts',(-2.48422780541169,-2.29261692655401,
9.67031348196573));
#188945=CARTESIAN_POINT('Ctrl Pts',(-0.891600644728135,-0.699989765870437,
9.62070410696572));
#188946=CARTESIAN_POINT('Ctrl Pts',(1.36071428571431,-0.699989765870433,
9.57109473196572));
#188947=CARTESIAN_POINT('Ctrl Pts',(3.61302921615676,-0.699989765870427,
9.52148535696571));
#188948=CARTESIAN_POINT('Ctrl Pts',(5.20565637684032,-2.29261692655398,
9.4718759819657));
#188949=CARTESIAN_POINT('Ctrl Pts',(6.79828353752389,-3.88524408723754,
9.4222666069657));
#188950=CARTESIAN_POINT('Ctrl Pts',(6.7982835375239,-6.13755901767999,9.3726572319657));
#188951=CARTESIAN_POINT('Ctrl Pts',(6.7982835375239,-8.38987394812244,9.3230478569657));
#188952=CARTESIAN_POINT('Ctrl Pts',(5.20565637684034,-9.982501108806,9.2734384819657));
#188953=CARTESIAN_POINT('Ctrl Pts',(3.61302921615679,-11.5751282694896,
9.22382910696571));
#188954=CARTESIAN_POINT('Ctrl Pts',(1.36071428571434,-11.5751282694896,
9.17421973196572));
#188955=CARTESIAN_POINT('Ctrl Pts',(-0.891600644728111,-11.5751282694896,
9.12461035696572));
#188956=CARTESIAN_POINT('Ctrl Pts',(-2.48422780541167,-9.98250110880602,
9.07500098196573));
#188957=CARTESIAN_POINT('Ctrl Pts',(-4.07685496609524,-8.38987394812247,
9.02539160696573));
#188958=CARTESIAN_POINT('Ctrl Pts',(-4.07685496609525,-6.13755901768002,
8.97578223196573));
#188959=CARTESIAN_POINT('Ctrl Pts',(-4.07685496609525,-3.88524408723757,
8.92617285696573));
#188960=CARTESIAN_POINT('Ctrl Pts',(-2.4842278054117,-2.29261692655401,
8.87656348196573));
#188961=CARTESIAN_POINT('Ctrl Pts',(-0.891600644728138,-0.699989765870437,
8.82695410696572));
#188962=CARTESIAN_POINT('Ctrl Pts',(1.36071428571431,-0.699989765870433,
8.77734473196571));
#188963=CARTESIAN_POINT('Ctrl Pts',(3.61302921615676,-0.699989765870427,
8.7277353569657));
#188964=CARTESIAN_POINT('Ctrl Pts',(5.20565637684032,-2.29261692655398,
8.6781259819657));
#188965=CARTESIAN_POINT('Ctrl Pts',(6.79828353752389,-3.88524408723754,
8.62851660696569));
#188966=CARTESIAN_POINT('Ctrl Pts',(6.79828353752389,-6.13755901767999,
8.57890723196569));
#188967=CARTESIAN_POINT('Ctrl Pts',(6.7982835375239,-8.38987394812244,8.5292978569657));
#188968=CARTESIAN_POINT('Ctrl Pts',(5.20565637684034,-9.982501108806,8.4796884819657));
#188969=CARTESIAN_POINT('Ctrl Pts',(3.61302921615679,-11.5751282694896,
8.43007910696571));
#188970=CARTESIAN_POINT('Ctrl Pts',(1.36071428571434,-11.5751282694896,
8.38046973196571));
#188971=CARTESIAN_POINT('Ctrl Pts',(-0.891600644728114,-11.5751282694896,
8.33086035696572));
#188972=CARTESIAN_POINT('Ctrl Pts',(-2.48422780541168,-9.98250110880602,
8.28125098196573));
#188973=CARTESIAN_POINT('Ctrl Pts',(-4.07685496609524,-8.38987394812247,
8.23164160696573));
#188974=CARTESIAN_POINT('Ctrl Pts',(-4.07685496609525,-6.13755901768002,
8.18203223196574));
#188975=CARTESIAN_POINT('Ctrl Pts',(-4.07685496609526,-3.88524408723757,
8.13242285696574));
#188976=CARTESIAN_POINT('Ctrl Pts',(-2.4842278054117,-2.29261692655401,
8.08281348196573));
#188977=CARTESIAN_POINT('Ctrl Pts',(-0.891600644728141,-0.699989765870437,
8.03320410696572));
#188978=CARTESIAN_POINT('Ctrl Pts',(1.36071428571431,-0.699989765870433,
7.98359473196571));
#188979=CARTESIAN_POINT('Ctrl Pts',(3.61302921615675,-0.699989765870427,
7.93398535696571));
#188980=CARTESIAN_POINT('Ctrl Pts',(5.20565637684032,-2.29261692655398,
7.8843759819657));
#188981=CARTESIAN_POINT('Ctrl Pts',(6.79828353752388,-3.88524408723754,
7.8347666069657));
#188982=CARTESIAN_POINT('Ctrl Pts',(6.79828353752389,-6.13755901767999,
7.78515723196569));
#188983=CARTESIAN_POINT('Ctrl Pts',(6.7982835375239,-8.38987394812244,7.7355478569657));
#188984=CARTESIAN_POINT('Ctrl Pts',(5.20565637684034,-9.982501108806,7.6859384819657));
#188985=CARTESIAN_POINT('Ctrl Pts',(3.61302921615678,-11.5751282694896,
7.63632910696571));
#188986=CARTESIAN_POINT('Ctrl Pts',(1.36071428571433,-11.5751282694896,
7.58671973196572));
#188987=CARTESIAN_POINT('Ctrl Pts',(-0.891600644728116,-11.5751282694896,
7.53711035696572));
#188988=CARTESIAN_POINT('Ctrl Pts',(-2.48422780541168,-9.98250110880602,
7.48750098196573));
#188989=CARTESIAN_POINT('Ctrl Pts',(-4.07685496609524,-8.38987394812247,
7.43789160696574));
#188990=CARTESIAN_POINT('Ctrl Pts',(-4.07685496609525,-6.13755901768002,
7.38828223196573));
#188991=CARTESIAN_POINT('Ctrl Pts',(-4.07685496609526,-3.88524408723757,
7.33867285696573));
#188992=CARTESIAN_POINT('Ctrl Pts',(-2.4842278054117,-2.29261692655401,
7.28906348196573));
#188993=CARTESIAN_POINT('Ctrl Pts',(-0.891600644728144,-0.699989765870437,
7.23945410696572));
#188994=CARTESIAN_POINT('Ctrl Pts',(1.3607142857143,-0.699989765870433,
7.18984473196571));
#188995=CARTESIAN_POINT('Ctrl Pts',(3.61302921615675,-0.699989765870427,
7.14023535696571));
#188996=CARTESIAN_POINT('Ctrl Pts',(5.20565637684031,-2.29261692655398,
7.0906259819657));
#188997=CARTESIAN_POINT('Ctrl Pts',(6.79828353752388,-3.88524408723754,
7.0410166069657));
#188998=CARTESIAN_POINT('Ctrl Pts',(6.79828353752389,-6.13755901767999,
6.9914072319657));
#188999=CARTESIAN_POINT('Ctrl Pts',(6.79828353752389,-8.38987394812244,
6.94179785696569));
#189000=CARTESIAN_POINT('Ctrl Pts',(5.20565637684034,-9.982501108806,6.8921884819657));
#189001=CARTESIAN_POINT('Ctrl Pts',(3.61302921615678,-11.5751282694896,
6.84257910696571));
#189002=CARTESIAN_POINT('Ctrl Pts',(1.36071428571433,-11.5751282694896,
6.79296973196571));
#189003=CARTESIAN_POINT('Ctrl Pts',(-0.891600644728119,-11.5751282694896,
6.74336035696572));
#189004=CARTESIAN_POINT('Ctrl Pts',(-2.48422780541168,-9.98250110880602,
6.69375098196573));
#189005=CARTESIAN_POINT('Ctrl Pts',(-4.07685496609525,-8.38987394812247,
6.64414160696573));
#189006=CARTESIAN_POINT('Ctrl Pts',(-4.07685496609525,-6.13755901768002,
6.59453223196573));
#189007=CARTESIAN_POINT('Ctrl Pts',(-4.07685496609526,-3.88524408723757,
6.54492285696573));
#189008=CARTESIAN_POINT('Ctrl Pts',(-2.4842278054117,-2.29261692655401,
6.49531348196573));
#189009=CARTESIAN_POINT('Ctrl Pts',(-0.891600644728147,-0.699989765870437,
6.44570410696573));
#189010=CARTESIAN_POINT('Ctrl Pts',(1.3607142857143,-0.699989765870433,
6.39609473196571));
#189011=CARTESIAN_POINT('Ctrl Pts',(3.61302921615675,-0.699989765870427,
6.34648535696571));
#189012=CARTESIAN_POINT('Ctrl Pts',(5.20565637684031,-2.29261692655398,
6.2968759819657));
#189013=CARTESIAN_POINT('Ctrl Pts',(6.79828353752388,-3.88524408723754,
6.2472666069657));
#189014=CARTESIAN_POINT('Ctrl Pts',(6.79828353752389,-6.13755901767999,
6.1976572319657));
#189015=CARTESIAN_POINT('Ctrl Pts',(6.79828353752389,-8.38987394812244,
6.1480478569657));
#189016=CARTESIAN_POINT('Ctrl Pts',(5.20565637684033,-9.982501108806,6.0984384819657));
#189017=CARTESIAN_POINT('Ctrl Pts',(3.61302921615678,-11.5751282694896,
6.04882910696571));
#189018=CARTESIAN_POINT('Ctrl Pts',(1.36071428571433,-11.5751282694896,
5.99921973196571));
#189019=CARTESIAN_POINT('Ctrl Pts',(-0.792169330833731,-11.5751282694896,
5.95180042606799));
#189020=CARTESIAN_POINT('Ctrl Pts',(-2.36155504701614,-10.1013791930713,
5.90378754385568));
#189021=CARTESIAN_POINT('Ctrl Pts',(1.36071428571437,-12.1336469966959,
18.2279306694657));
#189022=CARTESIAN_POINT('Ctrl Pts',(-1.12294667637628,-12.1336469966959,
18.1783212944657));
#189023=CARTESIAN_POINT('Ctrl Pts',(-2.87916018483889,-10.3774334882333,
18.1287119194657));
#189024=CARTESIAN_POINT('Ctrl Pts',(-4.6353736933015,-8.62121997977068,
18.0791025444657));
#189025=CARTESIAN_POINT('Ctrl Pts',(-4.63537369330151,-6.13755901768002,
18.0294931694657));
#189026=CARTESIAN_POINT('Ctrl Pts',(-4.63537369330151,-3.65389805558936,
17.9798837944657));
#189027=CARTESIAN_POINT('Ctrl Pts',(-2.87916018483891,-1.89768454712676,
17.9302744194657));
#189028=CARTESIAN_POINT('Ctrl Pts',(-1.12294667637631,-0.141471038664144,
17.8806650444657));
#189029=CARTESIAN_POINT('Ctrl Pts',(1.36071428571434,-0.141471038664139,
17.8310556694657));
#189030=CARTESIAN_POINT('Ctrl Pts',(3.84437524780499,-0.141471038664133,
17.7814462944657));
#189031=CARTESIAN_POINT('Ctrl Pts',(5.6005887562676,-1.89768454712673,17.7318369194657));
#189032=CARTESIAN_POINT('Ctrl Pts',(7.35680226473021,-3.65389805558933,
17.6822275444657));
#189033=CARTESIAN_POINT('Ctrl Pts',(7.35680226473022,-6.13755901767999,
17.6326181694657));
#189034=CARTESIAN_POINT('Ctrl Pts',(7.35680226473023,-8.62121997977064,
17.5830087944657));
#189035=CARTESIAN_POINT('Ctrl Pts',(5.60058875626762,-10.3774334882333,
17.5333994194657));
#189036=CARTESIAN_POINT('Ctrl Pts',(3.84437524780503,-12.1336469966959,
17.4837900444657));
#189037=CARTESIAN_POINT('Ctrl Pts',(1.36071428571437,-12.1336469966959,
17.4341806694657));
#189038=CARTESIAN_POINT('Ctrl Pts',(-1.12294667637629,-12.1336469966959,
17.3845712944657));
#189039=CARTESIAN_POINT('Ctrl Pts',(-2.87916018483889,-10.3774334882333,
17.3349619194657));
#189040=CARTESIAN_POINT('Ctrl Pts',(-4.6353736933015,-8.62121997977068,
17.2853525444657));
#189041=CARTESIAN_POINT('Ctrl Pts',(-4.63537369330151,-6.13755901768002,
17.2357431694657));
#189042=CARTESIAN_POINT('Ctrl Pts',(-4.63537369330152,-3.65389805558936,
17.1861337944657));
#189043=CARTESIAN_POINT('Ctrl Pts',(-2.87916018483892,-1.89768454712676,
17.1365244194657));
#189044=CARTESIAN_POINT('Ctrl Pts',(-1.12294667637632,-0.141471038664144,
17.0869150444657));
#189045=CARTESIAN_POINT('Ctrl Pts',(1.36071428571434,-0.141471038664139,
17.0373056694657));
#189046=CARTESIAN_POINT('Ctrl Pts',(3.84437524780499,-0.141471038664133,
16.9876962944657));
#189047=CARTESIAN_POINT('Ctrl Pts',(5.6005887562676,-1.89768454712673,16.9380869194657));
#189048=CARTESIAN_POINT('Ctrl Pts',(7.35680226473021,-3.65389805558933,
16.8884775444657));
#189049=CARTESIAN_POINT('Ctrl Pts',(7.35680226473022,-6.13755901767999,
16.8388681694657));
#189050=CARTESIAN_POINT('Ctrl Pts',(7.35680226473022,-8.62121997977064,
16.7892587944657));
#189051=CARTESIAN_POINT('Ctrl Pts',(5.60058875626762,-10.3774334882333,
16.7396494194657));
#189052=CARTESIAN_POINT('Ctrl Pts',(3.84437524780502,-12.1336469966959,
16.6900400444657));
#189053=CARTESIAN_POINT('Ctrl Pts',(1.36071428571437,-12.1336469966959,
16.6404306694657));
#189054=CARTESIAN_POINT('Ctrl Pts',(-1.12294667637629,-12.1336469966959,
16.5908212944657));
#189055=CARTESIAN_POINT('Ctrl Pts',(-2.8791601848389,-10.3774334882333,
16.5412119194657));
#189056=CARTESIAN_POINT('Ctrl Pts',(-4.6353736933015,-8.62121997977068,
16.4916025444657));
#189057=CARTESIAN_POINT('Ctrl Pts',(-4.63537369330151,-6.13755901768002,
16.4419931694657));
#189058=CARTESIAN_POINT('Ctrl Pts',(-4.63537369330152,-3.65389805558936,
16.3923837944657));
#189059=CARTESIAN_POINT('Ctrl Pts',(-2.87916018483892,-1.89768454712676,
16.3427744194657));
#189060=CARTESIAN_POINT('Ctrl Pts',(-1.12294667637632,-0.141471038664144,
16.2931650444657));
#189061=CARTESIAN_POINT('Ctrl Pts',(1.36071428571433,-0.141471038664139,
16.2435556694657));
#189062=CARTESIAN_POINT('Ctrl Pts',(3.84437524780499,-0.141471038664133,
16.1939462944657));
#189063=CARTESIAN_POINT('Ctrl Pts',(5.6005887562676,-1.89768454712673,16.1443369194657));
#189064=CARTESIAN_POINT('Ctrl Pts',(7.35680226473021,-3.65389805558933,
16.0947275444657));
#189065=CARTESIAN_POINT('Ctrl Pts',(7.35680226473021,-6.13755901767999,
16.0451181694657));
#189066=CARTESIAN_POINT('Ctrl Pts',(7.35680226473022,-8.62121997977064,
15.9955087944657));
#189067=CARTESIAN_POINT('Ctrl Pts',(5.60058875626762,-10.3774334882333,
15.9458994194657));
#189068=CARTESIAN_POINT('Ctrl Pts',(3.84437524780502,-12.1336469966959,
15.8962900444657));
#189069=CARTESIAN_POINT('Ctrl Pts',(1.36071428571436,-12.1336469966959,
15.8466806694657));
#189070=CARTESIAN_POINT('Ctrl Pts',(-1.12294667637629,-12.1336469966959,
15.7970712944657));
#189071=CARTESIAN_POINT('Ctrl Pts',(-2.8791601848389,-10.3774334882333,
15.7474619194657));
#189072=CARTESIAN_POINT('Ctrl Pts',(-4.63537369330151,-8.62121997977068,
15.6978525444657));
#189073=CARTESIAN_POINT('Ctrl Pts',(-4.63537369330152,-6.13755901768002,
15.6482431694657));
#189074=CARTESIAN_POINT('Ctrl Pts',(-4.63537369330152,-3.65389805558936,
15.5986337944657));
#189075=CARTESIAN_POINT('Ctrl Pts',(-2.87916018483892,-1.89768454712676,
15.5490244194657));
#189076=CARTESIAN_POINT('Ctrl Pts',(-1.12294667637632,-0.141471038664144,
15.4994150444657));
#189077=CARTESIAN_POINT('Ctrl Pts',(1.36071428571433,-0.141471038664139,
15.4498056694657));
#189078=CARTESIAN_POINT('Ctrl Pts',(3.84437524780498,-0.141471038664133,
15.4001962944657));
#189079=CARTESIAN_POINT('Ctrl Pts',(5.60058875626759,-1.89768454712673,
15.3505869194657));
#189080=CARTESIAN_POINT('Ctrl Pts',(7.3568022647302,-3.65389805558933,15.3009775444657));
#189081=CARTESIAN_POINT('Ctrl Pts',(7.35680226473021,-6.13755901767999,
15.2513681694657));
#189082=CARTESIAN_POINT('Ctrl Pts',(7.35680226473022,-8.62121997977064,
15.2017587944657));
#189083=CARTESIAN_POINT('Ctrl Pts',(5.60058875626762,-10.3774334882333,
15.1521494194657));
#189084=CARTESIAN_POINT('Ctrl Pts',(3.84437524780502,-12.1336469966959,
15.1025400444657));
#189085=CARTESIAN_POINT('Ctrl Pts',(1.36071428571436,-12.1336469966959,
15.0529306694657));
#189086=CARTESIAN_POINT('Ctrl Pts',(-1.12294667637629,-12.1336469966959,
15.0033212944657));
#189087=CARTESIAN_POINT('Ctrl Pts',(-2.8791601848389,-10.3774334882333,
14.9537119194657));
#189088=CARTESIAN_POINT('Ctrl Pts',(-4.63537369330151,-8.62121997977068,
14.9041025444657));
#189089=CARTESIAN_POINT('Ctrl Pts',(-4.63537369330152,-6.13755901768002,
14.8544931694657));
#189090=CARTESIAN_POINT('Ctrl Pts',(-4.63537369330153,-3.65389805558936,
14.8048837944657));
#189091=CARTESIAN_POINT('Ctrl Pts',(-2.87916018483893,-1.89768454712676,
14.7552744194657));
#189092=CARTESIAN_POINT('Ctrl Pts',(-1.12294667637633,-0.141471038664144,
14.7056650444657));
#189093=CARTESIAN_POINT('Ctrl Pts',(1.36071428571433,-0.141471038664139,
14.6560556694657));
#189094=CARTESIAN_POINT('Ctrl Pts',(3.84437524780498,-0.141471038664133,
14.6064462944657));
#189095=CARTESIAN_POINT('Ctrl Pts',(5.60058875626759,-1.89768454712673,
14.5568369194657));
#189096=CARTESIAN_POINT('Ctrl Pts',(7.3568022647302,-3.65389805558933,14.5072275444657));
#189097=CARTESIAN_POINT('Ctrl Pts',(7.35680226473021,-6.13755901767999,
14.4576181694657));
#189098=CARTESIAN_POINT('Ctrl Pts',(7.35680226473021,-8.62121997977064,
14.4080087944657));
#189099=CARTESIAN_POINT('Ctrl Pts',(5.60058875626761,-10.3774334882333,
14.3583994194657));
#189100=CARTESIAN_POINT('Ctrl Pts',(3.84437524780501,-12.1336469966959,
14.3087900444657));
#189101=CARTESIAN_POINT('Ctrl Pts',(1.36071428571436,-12.1336469966959,
14.2591806694657));
#189102=CARTESIAN_POINT('Ctrl Pts',(-1.1229466763763,-12.1336469966959,
14.2095712944657));
#189103=CARTESIAN_POINT('Ctrl Pts',(-2.8791601848389,-10.3774334882333,
14.1599619194657));
#189104=CARTESIAN_POINT('Ctrl Pts',(-4.63537369330151,-8.62121997977068,
14.1103525444657));
#189105=CARTESIAN_POINT('Ctrl Pts',(-4.63537369330152,-6.13755901768002,
14.0607431694657));
#189106=CARTESIAN_POINT('Ctrl Pts',(-4.63537369330153,-3.65389805558936,
14.0111337944657));
#189107=CARTESIAN_POINT('Ctrl Pts',(-2.87916018483893,-1.89768454712676,
13.9615244194657));
#189108=CARTESIAN_POINT('Ctrl Pts',(-1.12294667637633,-0.141471038664144,
13.9119150444657));
#189109=CARTESIAN_POINT('Ctrl Pts',(1.36071428571432,-0.141471038664139,
13.8623056694657));
#189110=CARTESIAN_POINT('Ctrl Pts',(3.84437524780498,-0.141471038664133,
13.8126962944657));
#189111=CARTESIAN_POINT('Ctrl Pts',(5.60058875626759,-1.89768454712673,
13.7630869194657));
#189112=CARTESIAN_POINT('Ctrl Pts',(7.3568022647302,-3.65389805558933,13.7134775444657));
#189113=CARTESIAN_POINT('Ctrl Pts',(7.35680226473021,-6.13755901767999,
13.6638681694657));
#189114=CARTESIAN_POINT('Ctrl Pts',(7.35680226473021,-8.62121997977064,
13.6142587944657));
#189115=CARTESIAN_POINT('Ctrl Pts',(5.60058875626761,-10.3774334882333,
13.5646494194657));
#189116=CARTESIAN_POINT('Ctrl Pts',(3.84437524780501,-12.1336469966959,
13.5150400444657));
#189117=CARTESIAN_POINT('Ctrl Pts',(1.36071428571436,-12.1336469966959,
13.4654306694657));
#189118=CARTESIAN_POINT('Ctrl Pts',(-1.1229466763763,-12.1336469966959,
13.4158212944657));
#189119=CARTESIAN_POINT('Ctrl Pts',(-2.87916018483891,-10.3774334882333,
13.3662119194657));
#189120=CARTESIAN_POINT('Ctrl Pts',(-4.63537369330152,-8.62121997977068,
13.3166025444657));
#189121=CARTESIAN_POINT('Ctrl Pts',(-4.63537369330153,-6.13755901768002,
13.2669931694657));
#189122=CARTESIAN_POINT('Ctrl Pts',(-4.63537369330153,-3.65389805558936,
13.2173837944657));
#189123=CARTESIAN_POINT('Ctrl Pts',(-2.87916018483893,-1.89768454712676,
13.1677744194657));
#189124=CARTESIAN_POINT('Ctrl Pts',(-1.12294667637633,-0.141471038664144,
13.1181650444657));
#189125=CARTESIAN_POINT('Ctrl Pts',(1.36071428571432,-0.141471038664139,
13.0685556694657));
#189126=CARTESIAN_POINT('Ctrl Pts',(3.84437524780497,-0.141471038664133,
13.0189462944657));
#189127=CARTESIAN_POINT('Ctrl Pts',(5.60058875626759,-1.89768454712673,
12.9693369194657));
#189128=CARTESIAN_POINT('Ctrl Pts',(7.3568022647302,-3.65389805558933,12.9197275444657));
#189129=CARTESIAN_POINT('Ctrl Pts',(7.3568022647302,-6.13755901767999,12.8701181694657));
#189130=CARTESIAN_POINT('Ctrl Pts',(7.35680226473021,-8.62121997977064,
12.8205087944657));
#189131=CARTESIAN_POINT('Ctrl Pts',(5.60058875626761,-10.3774334882333,
12.7708994194657));
#189132=CARTESIAN_POINT('Ctrl Pts',(3.84437524780501,-12.1336469966959,
12.7212900444657));
#189133=CARTESIAN_POINT('Ctrl Pts',(1.36071428571435,-12.1336469966959,
12.6716806694657));
#189134=CARTESIAN_POINT('Ctrl Pts',(-1.1229466763763,-12.1336469966959,
12.6220712944657));
#189135=CARTESIAN_POINT('Ctrl Pts',(-2.87916018483891,-10.3774334882333,
12.5724619194657));
#189136=CARTESIAN_POINT('Ctrl Pts',(-4.63537369330152,-8.62121997977068,
12.5228525444657));
#189137=CARTESIAN_POINT('Ctrl Pts',(-4.63537369330153,-6.13755901768002,
12.4732431694657));
#189138=CARTESIAN_POINT('Ctrl Pts',(-4.63537369330153,-3.65389805558936,
12.4236337944657));
#189139=CARTESIAN_POINT('Ctrl Pts',(-2.87916018483893,-1.89768454712676,
12.3740244194657));
#189140=CARTESIAN_POINT('Ctrl Pts',(-1.12294667637633,-0.141471038664144,
12.3244150444657));
#189141=CARTESIAN_POINT('Ctrl Pts',(1.36071428571432,-0.141471038664139,
12.2748056694657));
#189142=CARTESIAN_POINT('Ctrl Pts',(3.84437524780497,-0.141471038664133,
12.2251962944657));
#189143=CARTESIAN_POINT('Ctrl Pts',(5.60058875626758,-1.89768454712673,
12.1755869194657));
#189144=CARTESIAN_POINT('Ctrl Pts',(7.35680226473019,-3.65389805558933,
12.1259775444657));
#189145=CARTESIAN_POINT('Ctrl Pts',(7.3568022647302,-6.13755901767999,12.0763681694657));
#189146=CARTESIAN_POINT('Ctrl Pts',(7.35680226473021,-8.62121997977064,
12.0267587944657));
#189147=CARTESIAN_POINT('Ctrl Pts',(5.60058875626761,-10.3774334882333,
11.9771494194657));
#189148=CARTESIAN_POINT('Ctrl Pts',(3.844375247805,-12.1336469966959,11.9275400444657));
#189149=CARTESIAN_POINT('Ctrl Pts',(1.36071428571435,-12.1336469966959,
11.8779306694657));
#189150=CARTESIAN_POINT('Ctrl Pts',(-1.12294667637631,-12.1336469966959,
11.8283212944657));
#189151=CARTESIAN_POINT('Ctrl Pts',(-2.87916018483891,-10.3774334882333,
11.7787119194657));
#189152=CARTESIAN_POINT('Ctrl Pts',(-4.63537369330152,-8.62121997977068,
11.7291025444657));
#189153=CARTESIAN_POINT('Ctrl Pts',(-4.63537369330153,-6.13755901768002,
11.6794931694657));
#189154=CARTESIAN_POINT('Ctrl Pts',(-4.63537369330154,-3.65389805558936,
11.6298837944657));
#189155=CARTESIAN_POINT('Ctrl Pts',(-2.87916018483894,-1.89768454712676,
11.5802744194657));
#189156=CARTESIAN_POINT('Ctrl Pts',(-1.12294667637634,-0.141471038664144,
11.5306650444657));
#189157=CARTESIAN_POINT('Ctrl Pts',(1.36071428571432,-0.141471038664139,
11.4810556694657));
#189158=CARTESIAN_POINT('Ctrl Pts',(3.84437524780497,-0.141471038664133,
11.4314462944657));
#189159=CARTESIAN_POINT('Ctrl Pts',(5.60058875626758,-1.89768454712673,
11.3818369194657));
#189160=CARTESIAN_POINT('Ctrl Pts',(7.35680226473019,-3.65389805558933,
11.3322275444657));
#189161=CARTESIAN_POINT('Ctrl Pts',(7.3568022647302,-6.13755901767999,11.2826181694657));
#189162=CARTESIAN_POINT('Ctrl Pts',(7.3568022647302,-8.62121997977064,11.2330087944657));
#189163=CARTESIAN_POINT('Ctrl Pts',(5.6005887562676,-10.3774334882333,11.1833994194657));
#189164=CARTESIAN_POINT('Ctrl Pts',(3.844375247805,-12.1336469966959,11.1337900444657));
#189165=CARTESIAN_POINT('Ctrl Pts',(1.36071428571435,-12.1336469966959,
11.0841806694657));
#189166=CARTESIAN_POINT('Ctrl Pts',(-1.12294667637631,-12.1336469966959,
11.0345712944657));
#189167=CARTESIAN_POINT('Ctrl Pts',(-2.87916018483892,-10.3774334882333,
10.9849619194657));
#189168=CARTESIAN_POINT('Ctrl Pts',(-4.63537369330153,-8.62121997977068,
10.9353525444657));
#189169=CARTESIAN_POINT('Ctrl Pts',(-4.63537369330153,-6.13755901768002,
10.8857431694657));
#189170=CARTESIAN_POINT('Ctrl Pts',(-4.63537369330154,-3.65389805558936,
10.8361337944657));
#189171=CARTESIAN_POINT('Ctrl Pts',(-2.87916018483894,-1.89768454712676,
10.7865244194657));
#189172=CARTESIAN_POINT('Ctrl Pts',(-1.12294667637634,-0.141471038664144,
10.7369150444657));
#189173=CARTESIAN_POINT('Ctrl Pts',(1.36071428571431,-0.141471038664139,
10.6873056694657));
#189174=CARTESIAN_POINT('Ctrl Pts',(3.84437524780497,-0.141471038664133,
10.6376962944657));
#189175=CARTESIAN_POINT('Ctrl Pts',(5.60058875626758,-1.89768454712673,
10.5880869194657));
#189176=CARTESIAN_POINT('Ctrl Pts',(7.35680226473019,-3.65389805558933,
10.5384775444657));
#189177=CARTESIAN_POINT('Ctrl Pts',(7.35680226473019,-6.13755901767999,
10.4888681694657));
#189178=CARTESIAN_POINT('Ctrl Pts',(7.3568022647302,-8.62121997977064,10.4392587944657));
#189179=CARTESIAN_POINT('Ctrl Pts',(5.6005887562676,-10.3774334882333,10.3896494194657));
#189180=CARTESIAN_POINT('Ctrl Pts',(3.844375247805,-12.1336469966959,10.3400400444657));
#189181=CARTESIAN_POINT('Ctrl Pts',(1.36071428571435,-12.1336469966959,
10.2904306694657));
#189182=CARTESIAN_POINT('Ctrl Pts',(-1.12294667637631,-12.1336469966959,
10.2408212944657));
#189183=CARTESIAN_POINT('Ctrl Pts',(-2.87916018483892,-10.3774334882333,
10.1912119194657));
#189184=CARTESIAN_POINT('Ctrl Pts',(-4.63537369330153,-8.62121997977068,
10.1416025444657));
#189185=CARTESIAN_POINT('Ctrl Pts',(-4.63537369330154,-6.13755901768002,
10.0919931694657));
#189186=CARTESIAN_POINT('Ctrl Pts',(-4.63537369330154,-3.65389805558936,
10.0423837944657));
#189187=CARTESIAN_POINT('Ctrl Pts',(-2.87916018483894,-1.89768454712676,
9.99277441946573));
#189188=CARTESIAN_POINT('Ctrl Pts',(-1.12294667637634,-0.141471038664144,
9.94316504446573));
#189189=CARTESIAN_POINT('Ctrl Pts',(1.36071428571431,-0.141471038664139,
9.89355566946572));
#189190=CARTESIAN_POINT('Ctrl Pts',(3.84437524780496,-0.141471038664133,
9.84394629446571));
#189191=CARTESIAN_POINT('Ctrl Pts',(5.60058875626757,-1.89768454712673,
9.7943369194657));
#189192=CARTESIAN_POINT('Ctrl Pts',(7.35680226473018,-3.65389805558933,
9.74472754446569));
#189193=CARTESIAN_POINT('Ctrl Pts',(7.35680226473019,-6.13755901767999,
9.69511816946569));
#189194=CARTESIAN_POINT('Ctrl Pts',(7.3568022647302,-8.62121997977064,9.6455087944657));
#189195=CARTESIAN_POINT('Ctrl Pts',(5.6005887562676,-10.3774334882333,9.5958994194657));
#189196=CARTESIAN_POINT('Ctrl Pts',(3.844375247805,-12.1336469966959,9.54629004446571));
#189197=CARTESIAN_POINT('Ctrl Pts',(1.36071428571434,-12.1336469966959,
9.49668066946572));
#189198=CARTESIAN_POINT('Ctrl Pts',(-1.12294667637631,-12.1336469966959,
9.44707129446572));
#189199=CARTESIAN_POINT('Ctrl Pts',(-2.87916018483892,-10.3774334882333,
9.39746191946573));
#189200=CARTESIAN_POINT('Ctrl Pts',(-4.63537369330153,-8.62121997977068,
9.34785254446574));
#189201=CARTESIAN_POINT('Ctrl Pts',(-4.63537369330154,-6.13755901768002,
9.29824316946574));
#189202=CARTESIAN_POINT('Ctrl Pts',(-4.63537369330155,-3.65389805558936,
9.24863379446574));
#189203=CARTESIAN_POINT('Ctrl Pts',(-2.87916018483894,-1.89768454712676,
9.19902441946573));
#189204=CARTESIAN_POINT('Ctrl Pts',(-1.12294667637634,-0.141471038664144,
9.14941504446572));
#189205=CARTESIAN_POINT('Ctrl Pts',(1.36071428571431,-0.141471038664139,
9.09980566946571));
#189206=CARTESIAN_POINT('Ctrl Pts',(3.84437524780496,-0.141471038664133,
9.05019629446571));
#189207=CARTESIAN_POINT('Ctrl Pts',(5.60058875626757,-1.89768454712673,
9.0005869194657));
#189208=CARTESIAN_POINT('Ctrl Pts',(7.35680226473018,-3.65389805558933,
8.95097754446569));
#189209=CARTESIAN_POINT('Ctrl Pts',(7.35680226473019,-6.13755901767999,
8.90136816946569));
#189210=CARTESIAN_POINT('Ctrl Pts',(7.3568022647302,-8.62121997977064,8.8517587944657));
#189211=CARTESIAN_POINT('Ctrl Pts',(5.60058875626759,-10.3774334882333,
8.8021494194657));
#189212=CARTESIAN_POINT('Ctrl Pts',(3.84437524780499,-12.1336469966959,
8.75254004446571));
#189213=CARTESIAN_POINT('Ctrl Pts',(1.36071428571434,-12.1336469966959,
8.70293066946572));
#189214=CARTESIAN_POINT('Ctrl Pts',(-1.12294667637632,-12.1336469966959,
8.65332129446573));
#189215=CARTESIAN_POINT('Ctrl Pts',(-2.87916018483892,-10.3774334882333,
8.60371191946573));
#189216=CARTESIAN_POINT('Ctrl Pts',(-4.63537369330153,-8.62121997977068,
8.55410254446574));
#189217=CARTESIAN_POINT('Ctrl Pts',(-4.63537369330154,-6.13755901768002,
8.50449316946573));
#189218=CARTESIAN_POINT('Ctrl Pts',(-4.63537369330155,-3.65389805558936,
8.45488379446574));
#189219=CARTESIAN_POINT('Ctrl Pts',(-2.87916018483895,-1.89768454712676,
8.40527441946573));
#189220=CARTESIAN_POINT('Ctrl Pts',(-1.12294667637635,-0.141471038664144,
8.35566504446572));
#189221=CARTESIAN_POINT('Ctrl Pts',(1.36071428571431,-0.141471038664139,
8.30605566946572));
#189222=CARTESIAN_POINT('Ctrl Pts',(3.84437524780496,-0.141471038664133,
8.25644629446571));
#189223=CARTESIAN_POINT('Ctrl Pts',(5.60058875626757,-1.89768454712673,
8.2068369194657));
#189224=CARTESIAN_POINT('Ctrl Pts',(7.35680226473018,-3.65389805558933,
8.15722754446569));
#189225=CARTESIAN_POINT('Ctrl Pts',(7.35680226473019,-6.13755901767999,
8.1076181694657));
#189226=CARTESIAN_POINT('Ctrl Pts',(7.35680226473019,-8.62121997977064,
8.05800879446569));
#189227=CARTESIAN_POINT('Ctrl Pts',(5.60058875626759,-10.3774334882333,
8.0083994194657));
#189228=CARTESIAN_POINT('Ctrl Pts',(3.84437524780499,-12.1336469966959,
7.95879004446571));
#189229=CARTESIAN_POINT('Ctrl Pts',(1.36071428571434,-12.1336469966959,
7.90918066946572));
#189230=CARTESIAN_POINT('Ctrl Pts',(-1.12294667637632,-12.1336469966959,
7.85957129446573));
#189231=CARTESIAN_POINT('Ctrl Pts',(-2.87916018483893,-10.3774334882333,
7.80996191946573));
#189232=CARTESIAN_POINT('Ctrl Pts',(-4.63537369330154,-8.62121997977068,
7.76035254446574));
#189233=CARTESIAN_POINT('Ctrl Pts',(-4.63537369330154,-6.13755901768002,
7.71074316946574));
#189234=CARTESIAN_POINT('Ctrl Pts',(-4.63537369330155,-3.65389805558936,
7.66113379446574));
#189235=CARTESIAN_POINT('Ctrl Pts',(-2.87916018483895,-1.89768454712676,
7.61152441946573));
#189236=CARTESIAN_POINT('Ctrl Pts',(-1.12294667637635,-0.141471038664144,
7.56191504446572));
#189237=CARTESIAN_POINT('Ctrl Pts',(1.3607142857143,-0.141471038664139,
7.51230566946572));
#189238=CARTESIAN_POINT('Ctrl Pts',(3.84437524780496,-0.141471038664133,
7.46269629446571));
#189239=CARTESIAN_POINT('Ctrl Pts',(5.60058875626757,-1.89768454712673,
7.4130869194657));
#189240=CARTESIAN_POINT('Ctrl Pts',(7.35680226473017,-3.65389805558933,
7.36347754446569));
#189241=CARTESIAN_POINT('Ctrl Pts',(7.35680226473018,-6.13755901767999,
7.3138681694657));
#189242=CARTESIAN_POINT('Ctrl Pts',(7.35680226473019,-8.62121997977064,
7.2642587944657));
#189243=CARTESIAN_POINT('Ctrl Pts',(5.60058875626759,-10.3774334882333,
7.2146494194657));
#189244=CARTESIAN_POINT('Ctrl Pts',(3.84437524780499,-12.1336469966959,
7.16504004446571));
#189245=CARTESIAN_POINT('Ctrl Pts',(1.36071428571433,-12.1336469966959,
7.11543066946572));
#189246=CARTESIAN_POINT('Ctrl Pts',(-1.12294667637632,-12.1336469966959,
7.06582129446573));
#189247=CARTESIAN_POINT('Ctrl Pts',(-2.87916018483893,-10.3774334882333,
7.01621191946573));
#189248=CARTESIAN_POINT('Ctrl Pts',(-4.63537369330154,-8.62121997977068,
6.96660254446574));
#189249=CARTESIAN_POINT('Ctrl Pts',(-4.63537369330155,-6.13755901768002,
6.91699316946574));
#189250=CARTESIAN_POINT('Ctrl Pts',(-4.63537369330155,-3.65389805558936,
6.86738379446574));
#189251=CARTESIAN_POINT('Ctrl Pts',(-2.87916018483895,-1.89768454712676,
6.81777441946573));
#189252=CARTESIAN_POINT('Ctrl Pts',(-1.12294667637635,-0.141471038664144,
6.76816504446573));
#189253=CARTESIAN_POINT('Ctrl Pts',(1.3607142857143,-0.141471038664139,
6.71855566946572));
#189254=CARTESIAN_POINT('Ctrl Pts',(3.84437524780495,-0.141471038664133,
6.66894629446571));
#189255=CARTESIAN_POINT('Ctrl Pts',(5.60058875626756,-1.89768454712673,
6.6193369194657));
#189256=CARTESIAN_POINT('Ctrl Pts',(7.35680226473017,-3.65389805558933,
6.5697275444657));
#189257=CARTESIAN_POINT('Ctrl Pts',(7.35680226473018,-6.13755901767999,
6.52011816946569));
#189258=CARTESIAN_POINT('Ctrl Pts',(7.35680226473019,-8.62121997977064,
6.47050879446569));
#189259=CARTESIAN_POINT('Ctrl Pts',(5.60058875626759,-10.3774334882333,
6.4208994194657));
#189260=CARTESIAN_POINT('Ctrl Pts',(3.84437524780499,-12.1336469966959,
6.37129004446571));
#189261=CARTESIAN_POINT('Ctrl Pts',(1.36071428571433,-12.1336469966959,
6.32168066946572));
#189262=CARTESIAN_POINT('Ctrl Pts',(-1.0133022969909,-12.1336469966959,
6.27426136356799));
#189263=CARTESIAN_POINT('Ctrl Pts',(-2.74388712110306,-10.508522108722,
6.22624848135568));
#189264=CARTESIAN_POINT('Ctrl Pts',(2.3259142857143,-0.263200650536821,
8.26117626893855));
#189265=CARTESIAN_POINT('Ctrl Pts',(2.32591428571431,-0.312737737217564,
8.23278413529535));
#189266=CARTESIAN_POINT('Ctrl Pts',(2.32591428571432,-0.362277026585109,
8.20439584438257));
#189267=CARTESIAN_POINT('Ctrl Pts',(2.32591428571432,-0.461360350763141,
8.14762754587836));
#189268=CARTESIAN_POINT('Ctrl Pts',(2.32591428571429,-0.510904385770726,
8.11924753781909));
#189269=CARTESIAN_POINT('Ctrl Pts',(2.32591428571429,-0.560450981668923,
8.09087200173801));
#189270=CARTESIAN_POINT('Ctrl Pts',(2.32591428571429,-0.635741057557968,
8.04775307043289));
#189271=CARTESIAN_POINT('Ctrl Pts',(2.3259142857145,-0.711037042002806,
8.00464445399584));
#189272=CARTESIAN_POINT('Ctrl Pts',(2.32591428571427,-0.786339686702717,
7.96154747654421));
#189273=CARTESIAN_POINT('Ctrl Pts',(0.395514285714282,-0.786339686702721,
7.21189198738722));
#189274=CARTESIAN_POINT('Ctrl Pts',(0.395514285714282,-0.736608476556577,
7.23994271217563));
#189275=CARTESIAN_POINT('Ctrl Pts',(0.395514285714313,-0.686884992853215,
7.26800713893874));
#189276=CARTESIAN_POINT('Ctrl Pts',(0.395514285714313,-0.637168644611794,
7.29608419614373));
#189277=CARTESIAN_POINT('Ctrl Pts',(0.395514285714313,-0.587452296636245,
7.32416125319857));
#189278=CARTESIAN_POINT('Ctrl Pts',(0.395514285714005,-0.537743081404175,
7.35225094347316));
#189279=CARTESIAN_POINT('Ctrl Pts',(0.395514285714004,-0.488040466409081,
7.38035230378786));
#189280=CARTESIAN_POINT('Ctrl Pts',(0.395514285714004,-0.413079402383479,
7.42273453800157));
#189281=CARTESIAN_POINT('Ctrl Pts',(0.395514285714299,-0.338133333565084,
7.46514330275552));
#189282=CARTESIAN_POINT('Ctrl Pts',(0.395514285714296,-0.263200650536827,
7.50757569499288));
#189283=CARTESIAN_POINT('Ctrl Pts',(1.36071428571437,-11.5751282694896,
17.9054697319657));
#189284=CARTESIAN_POINT('Ctrl Pts',(-0.89160064472808,-11.5751282694896,
17.8558603569657));
#189285=CARTESIAN_POINT('Ctrl Pts',(-2.48422780541164,-9.98250110880602,
17.8062509819657));
#189286=CARTESIAN_POINT('Ctrl Pts',(-4.07685496609521,-8.38987394812247,
17.7566416069657));
#189287=CARTESIAN_POINT('Ctrl Pts',(-4.07685496609522,-6.13755901768002,
17.7070322319657));
#189288=CARTESIAN_POINT('Ctrl Pts',(-4.07685496609522,-3.88524408723757,
17.6574228569657));
#189289=CARTESIAN_POINT('Ctrl Pts',(-2.48422780541167,-2.29261692655401,
17.6078134819657));
#189290=CARTESIAN_POINT('Ctrl Pts',(-0.891600644728108,-0.699989765870437,
17.5582041069657));
#189291=CARTESIAN_POINT('Ctrl Pts',(1.36071428571434,-0.699989765870433,
17.5085947319657));
#189292=CARTESIAN_POINT('Ctrl Pts',(3.61302921615679,-0.699989765870427,
17.4589853569657));
#189293=CARTESIAN_POINT('Ctrl Pts',(5.20565637684035,-2.29261692655398,
17.4093759819657));
#189294=CARTESIAN_POINT('Ctrl Pts',(6.79828353752392,-3.88524408723754,
17.3597666069657));
#189295=CARTESIAN_POINT('Ctrl Pts',(6.79828353752392,-6.13755901767999,
17.3101572319657));
#189296=CARTESIAN_POINT('Ctrl Pts',(6.79828353752393,-8.38987394812244,
17.2605478569657));
#189297=CARTESIAN_POINT('Ctrl Pts',(5.20565637684037,-9.982501108806,17.2109384819657));
#189298=CARTESIAN_POINT('Ctrl Pts',(3.61302921615682,-11.5751282694896,
17.1613291069657));
#189299=CARTESIAN_POINT('Ctrl Pts',(1.36071428571437,-11.5751282694896,
17.1117197319657));
#189300=CARTESIAN_POINT('Ctrl Pts',(-0.891600644728083,-11.5751282694896,
17.0621103569657));
#189301=CARTESIAN_POINT('Ctrl Pts',(-2.48422780541165,-9.98250110880602,
17.0125009819657));
#189302=CARTESIAN_POINT('Ctrl Pts',(-4.07685496609521,-8.38987394812247,
16.9628916069657));
#189303=CARTESIAN_POINT('Ctrl Pts',(-4.07685496609522,-6.13755901768002,
16.9132822319657));
#189304=CARTESIAN_POINT('Ctrl Pts',(-4.07685496609522,-3.88524408723757,
16.8636728569657));
#189305=CARTESIAN_POINT('Ctrl Pts',(-2.48422780541167,-2.29261692655401,
16.8140634819657));
#189306=CARTESIAN_POINT('Ctrl Pts',(-0.891600644728111,-0.699989765870437,
16.7644541069657));
#189307=CARTESIAN_POINT('Ctrl Pts',(1.36071428571434,-0.699989765870433,
16.7148447319657));
#189308=CARTESIAN_POINT('Ctrl Pts',(3.61302921615678,-0.699989765870427,
16.6652353569657));
#189309=CARTESIAN_POINT('Ctrl Pts',(5.20565637684035,-2.29261692655398,
16.6156259819657));
#189310=CARTESIAN_POINT('Ctrl Pts',(6.79828353752391,-3.88524408723754,
16.5660166069657));
#189311=CARTESIAN_POINT('Ctrl Pts',(6.79828353752392,-6.13755901767999,
16.5164072319657));
#189312=CARTESIAN_POINT('Ctrl Pts',(6.79828353752393,-8.38987394812244,
16.4667978569657));
#189313=CARTESIAN_POINT('Ctrl Pts',(5.20565637684037,-9.982501108806,16.4171884819657));
#189314=CARTESIAN_POINT('Ctrl Pts',(3.61302921615681,-11.5751282694896,
16.3675791069657));
#189315=CARTESIAN_POINT('Ctrl Pts',(1.36071428571436,-11.5751282694896,
16.3179697319657));
#189316=CARTESIAN_POINT('Ctrl Pts',(-0.891600644728086,-11.5751282694896,
16.2683603569657));
#189317=CARTESIAN_POINT('Ctrl Pts',(-2.48422780541165,-9.98250110880602,
16.2187509819657));
#189318=CARTESIAN_POINT('Ctrl Pts',(-4.07685496609521,-8.38987394812247,
16.1691416069657));
#189319=CARTESIAN_POINT('Ctrl Pts',(-4.07685496609522,-6.13755901768002,
16.1195322319657));
#189320=CARTESIAN_POINT('Ctrl Pts',(-4.07685496609523,-3.88524408723757,
16.0699228569657));
#189321=CARTESIAN_POINT('Ctrl Pts',(-2.48422780541167,-2.29261692655401,
16.0203134819657));
#189322=CARTESIAN_POINT('Ctrl Pts',(-0.891600644728114,-0.699989765870437,
15.9707041069657));
#189323=CARTESIAN_POINT('Ctrl Pts',(1.36071428571433,-0.699989765870433,
15.9210947319657));
#189324=CARTESIAN_POINT('Ctrl Pts',(3.61302921615678,-0.699989765870427,
15.8714853569657));
#189325=CARTESIAN_POINT('Ctrl Pts',(5.20565637684035,-2.29261692655398,
15.8218759819657));
#189326=CARTESIAN_POINT('Ctrl Pts',(6.79828353752391,-3.88524408723754,
15.7722666069657));
#189327=CARTESIAN_POINT('Ctrl Pts',(6.79828353752392,-6.13755901767999,
15.7226572319657));
#189328=CARTESIAN_POINT('Ctrl Pts',(6.79828353752392,-8.38987394812244,
15.6730478569657));
#189329=CARTESIAN_POINT('Ctrl Pts',(5.20565637684037,-9.982501108806,15.6234384819657));
#189330=CARTESIAN_POINT('Ctrl Pts',(3.61302921615681,-11.5751282694896,
15.5738291069657));
#189331=CARTESIAN_POINT('Ctrl Pts',(1.36071428571436,-11.5751282694896,
15.5242197319657));
#189332=CARTESIAN_POINT('Ctrl Pts',(-0.891600644728088,-11.5751282694896,
15.4746103569657));
#189333=CARTESIAN_POINT('Ctrl Pts',(-2.48422780541165,-9.98250110880602,
15.4250009819657));
#189334=CARTESIAN_POINT('Ctrl Pts',(-4.07685496609522,-8.38987394812247,
15.3753916069657));
#189335=CARTESIAN_POINT('Ctrl Pts',(-4.07685496609522,-6.13755901768002,
15.3257822319657));
#189336=CARTESIAN_POINT('Ctrl Pts',(-4.07685496609523,-3.88524408723757,
15.2761728569657));
#189337=CARTESIAN_POINT('Ctrl Pts',(-2.48422780541167,-2.29261692655401,
15.2265634819657));
#189338=CARTESIAN_POINT('Ctrl Pts',(-0.891600644728116,-0.699989765870437,
15.1769541069657));
#189339=CARTESIAN_POINT('Ctrl Pts',(1.36071428571433,-0.699989765870433,
15.1273447319657));
#189340=CARTESIAN_POINT('Ctrl Pts',(3.61302921615678,-0.699989765870427,
15.0777353569657));
#189341=CARTESIAN_POINT('Ctrl Pts',(5.20565637684034,-2.29261692655398,
15.0281259819657));
#189342=CARTESIAN_POINT('Ctrl Pts',(6.79828353752391,-3.88524408723754,
14.9785166069657));
#189343=CARTESIAN_POINT('Ctrl Pts',(6.79828353752392,-6.13755901767999,
14.9289072319657));
#189344=CARTESIAN_POINT('Ctrl Pts',(6.79828353752392,-8.38987394812244,
14.8792978569657));
#189345=CARTESIAN_POINT('Ctrl Pts',(5.20565637684036,-9.982501108806,14.8296884819657));
#189346=CARTESIAN_POINT('Ctrl Pts',(3.61302921615681,-11.5751282694896,
14.7800791069657));
#189347=CARTESIAN_POINT('Ctrl Pts',(1.36071428571436,-11.5751282694896,
14.7304697319657));
#189348=CARTESIAN_POINT('Ctrl Pts',(-0.891600644728091,-11.5751282694896,
14.6808603569657));
#189349=CARTESIAN_POINT('Ctrl Pts',(-2.48422780541165,-9.98250110880602,
14.6312509819657));
#189350=CARTESIAN_POINT('Ctrl Pts',(-4.07685496609522,-8.38987394812247,
14.5816416069657));
#189351=CARTESIAN_POINT('Ctrl Pts',(-4.07685496609523,-6.13755901768002,
14.5320322319657));
#189352=CARTESIAN_POINT('Ctrl Pts',(-4.07685496609523,-3.88524408723757,
14.4824228569657));
#189353=CARTESIAN_POINT('Ctrl Pts',(-2.48422780541168,-2.29261692655401,
14.4328134819657));
#189354=CARTESIAN_POINT('Ctrl Pts',(-0.891600644728119,-0.699989765870437,
14.3832041069657));
#189355=CARTESIAN_POINT('Ctrl Pts',(1.36071428571433,-0.699989765870433,
14.3335947319657));
#189356=CARTESIAN_POINT('Ctrl Pts',(3.61302921615678,-0.699989765870427,
14.2839853569657));
#189357=CARTESIAN_POINT('Ctrl Pts',(5.20565637684034,-2.29261692655398,
14.2343759819657));
#189358=CARTESIAN_POINT('Ctrl Pts',(6.79828353752391,-3.88524408723754,
14.1847666069657));
#189359=CARTESIAN_POINT('Ctrl Pts',(6.79828353752391,-6.13755901767999,
14.1351572319657));
#189360=CARTESIAN_POINT('Ctrl Pts',(6.79828353752392,-8.38987394812244,
14.0855478569657));
#189361=CARTESIAN_POINT('Ctrl Pts',(5.20565637684036,-9.982501108806,14.0359384819657));
#189362=CARTESIAN_POINT('Ctrl Pts',(3.61302921615681,-11.5751282694896,
13.9863291069657));
#189363=CARTESIAN_POINT('Ctrl Pts',(1.36071428571436,-11.5751282694896,
13.9367197319657));
#189364=CARTESIAN_POINT('Ctrl Pts',(-0.891600644728094,-11.5751282694896,
13.8871103569657));
#189365=CARTESIAN_POINT('Ctrl Pts',(-2.48422780541166,-9.98250110880602,
13.8375009819657));
#189366=CARTESIAN_POINT('Ctrl Pts',(-4.07685496609522,-8.38987394812247,
13.7878916069657));
#189367=CARTESIAN_POINT('Ctrl Pts',(-4.07685496609523,-6.13755901768002,
13.7382822319657));
#189368=CARTESIAN_POINT('Ctrl Pts',(-4.07685496609524,-3.88524408723757,
13.6886728569657));
#189369=CARTESIAN_POINT('Ctrl Pts',(-2.48422780541168,-2.29261692655401,
13.6390634819657));
#189370=CARTESIAN_POINT('Ctrl Pts',(-0.891600644728122,-0.699989765870437,
13.5894541069657));
#189371=CARTESIAN_POINT('Ctrl Pts',(1.36071428571433,-0.699989765870433,
13.5398447319657));
#189372=CARTESIAN_POINT('Ctrl Pts',(3.61302921615677,-0.699989765870427,
13.4902353569657));
#189373=CARTESIAN_POINT('Ctrl Pts',(5.20565637684034,-2.29261692655398,
13.4406259819657));
#189374=CARTESIAN_POINT('Ctrl Pts',(6.7982835375239,-3.88524408723754,13.3910166069657));
#189375=CARTESIAN_POINT('Ctrl Pts',(6.79828353752391,-6.13755901767999,
13.3414072319657));
#189376=CARTESIAN_POINT('Ctrl Pts',(6.79828353752391,-8.38987394812244,
13.2917978569657));
#189377=CARTESIAN_POINT('Ctrl Pts',(5.20565637684036,-9.982501108806,13.2421884819657));
#189378=CARTESIAN_POINT('Ctrl Pts',(3.6130292161568,-11.5751282694896,13.1925791069657));
#189379=CARTESIAN_POINT('Ctrl Pts',(1.36071428571435,-11.5751282694896,
13.1429697319657));
#189380=CARTESIAN_POINT('Ctrl Pts',(-0.891600644728097,-11.5751282694896,
13.0933603569657));
#189381=CARTESIAN_POINT('Ctrl Pts',(-2.48422780541166,-9.98250110880602,
13.0437509819657));
#189382=CARTESIAN_POINT('Ctrl Pts',(-4.07685496609523,-8.38987394812247,
12.9941416069657));
#189383=CARTESIAN_POINT('Ctrl Pts',(-4.07685496609523,-6.13755901768002,
12.9445322319657));
#189384=CARTESIAN_POINT('Ctrl Pts',(-4.07685496609524,-3.88524408723757,
12.8949228569657));
#189385=CARTESIAN_POINT('Ctrl Pts',(-2.48422780541168,-2.29261692655401,
12.8453134819657));
#189386=CARTESIAN_POINT('Ctrl Pts',(-0.891600644728125,-0.699989765870437,
12.7957041069657));
#189387=CARTESIAN_POINT('Ctrl Pts',(1.36071428571432,-0.699989765870433,
12.7460947319657));
#189388=CARTESIAN_POINT('Ctrl Pts',(3.61302921615677,-0.699989765870427,
12.6964853569657));
#189389=CARTESIAN_POINT('Ctrl Pts',(5.20565637684033,-2.29261692655398,
12.6468759819657));
#189390=CARTESIAN_POINT('Ctrl Pts',(6.7982835375239,-3.88524408723754,12.5972666069657));
#189391=CARTESIAN_POINT('Ctrl Pts',(6.79828353752391,-6.13755901767999,
12.5476572319657));
#189392=CARTESIAN_POINT('Ctrl Pts',(6.79828353752391,-8.38987394812244,
12.4980478569657));
#189393=CARTESIAN_POINT('Ctrl Pts',(5.20565637684036,-9.982501108806,12.4484384819657));
#189394=CARTESIAN_POINT('Ctrl Pts',(3.6130292161568,-11.5751282694896,12.3988291069657));
#189395=CARTESIAN_POINT('Ctrl Pts',(1.36071428571435,-11.5751282694896,
12.3492197319657));
#189396=CARTESIAN_POINT('Ctrl Pts',(-0.8916006447281,-11.5751282694896,
12.2996103569657));
#189397=CARTESIAN_POINT('Ctrl Pts',(-2.48422780541166,-9.98250110880602,
12.2500009819657));
#189398=CARTESIAN_POINT('Ctrl Pts',(-4.07685496609523,-8.38987394812247,
12.2003916069657));
#189399=CARTESIAN_POINT('Ctrl Pts',(-4.07685496609523,-6.13755901768002,
12.1507822319657));
#189400=CARTESIAN_POINT('Ctrl Pts',(-4.07685496609524,-3.88524408723757,
12.1011728569657));
#189401=CARTESIAN_POINT('Ctrl Pts',(-2.48422780541168,-2.29261692655401,
12.0515634819657));
#189402=CARTESIAN_POINT('Ctrl Pts',(-0.891600644728128,-0.699989765870437,
12.0019541069657));
#189403=CARTESIAN_POINT('Ctrl Pts',(1.36071428571432,-0.699989765870433,
11.9523447319657));
#189404=CARTESIAN_POINT('Ctrl Pts',(3.61302921615677,-0.699989765870427,
11.9027353569657));
#189405=CARTESIAN_POINT('Ctrl Pts',(5.20565637684033,-2.29261692655398,
11.8531259819657));
#189406=CARTESIAN_POINT('Ctrl Pts',(6.7982835375239,-3.88524408723754,11.8035166069657));
#189407=CARTESIAN_POINT('Ctrl Pts',(6.79828353752391,-6.13755901767999,
11.7539072319657));
#189408=CARTESIAN_POINT('Ctrl Pts',(6.79828353752391,-8.38987394812244,
11.7042978569657));
#189409=CARTESIAN_POINT('Ctrl Pts',(5.20565637684035,-9.982501108806,11.6546884819657));
#189410=CARTESIAN_POINT('Ctrl Pts',(3.6130292161568,-11.5751282694896,11.6050791069657));
#189411=CARTESIAN_POINT('Ctrl Pts',(1.36071428571435,-11.5751282694896,
11.5554697319657));
#189412=CARTESIAN_POINT('Ctrl Pts',(-0.891600644728103,-11.5751282694896,
11.5058603569657));
#189413=CARTESIAN_POINT('Ctrl Pts',(-2.48422780541167,-9.98250110880602,
11.4562509819657));
#189414=CARTESIAN_POINT('Ctrl Pts',(-4.07685496609523,-8.38987394812247,
11.4066416069657));
#189415=CARTESIAN_POINT('Ctrl Pts',(-4.07685496609524,-6.13755901768002,
11.3570322319657));
#189416=CARTESIAN_POINT('Ctrl Pts',(-4.07685496609524,-3.88524408723757,
11.3074228569657));
#189417=CARTESIAN_POINT('Ctrl Pts',(-2.48422780541169,-2.29261692655401,
11.2578134819657));
#189418=CARTESIAN_POINT('Ctrl Pts',(-0.89160064472813,-0.699989765870437,
11.2082041069657));
#189419=CARTESIAN_POINT('Ctrl Pts',(1.36071428571432,-0.699989765870433,
11.1585947319657));
#189420=CARTESIAN_POINT('Ctrl Pts',(3.61302921615676,-0.699989765870427,
11.1089853569657));
#189421=CARTESIAN_POINT('Ctrl Pts',(5.20565637684033,-2.29261692655398,
11.0593759819657));
#189422=CARTESIAN_POINT('Ctrl Pts',(6.7982835375239,-3.88524408723754,11.0097666069657));
#189423=CARTESIAN_POINT('Ctrl Pts',(6.7982835375239,-6.13755901767999,10.9601572319657));
#189424=CARTESIAN_POINT('Ctrl Pts',(6.79828353752391,-8.38987394812244,
10.9105478569657));
#189425=CARTESIAN_POINT('Ctrl Pts',(5.20565637684035,-9.982501108806,10.8609384819657));
#189426=CARTESIAN_POINT('Ctrl Pts',(3.61302921615679,-11.5751282694896,
10.8113291069657));
#189427=CARTESIAN_POINT('Ctrl Pts',(1.36071428571434,-11.5751282694896,
10.7617197319657));
#189428=CARTESIAN_POINT('Ctrl Pts',(-0.891600644728105,-11.5751282694896,
10.7121103569657));
#189429=CARTESIAN_POINT('Ctrl Pts',(-2.48422780541167,-9.98250110880602,
10.6625009819657));
#189430=CARTESIAN_POINT('Ctrl Pts',(-4.07685496609523,-8.38987394812247,
10.6128916069657));
#189431=CARTESIAN_POINT('Ctrl Pts',(-4.07685496609524,-6.13755901768002,
10.5632822319657));
#189432=CARTESIAN_POINT('Ctrl Pts',(-4.07685496609525,-3.88524408723757,
10.5136728569657));
#189433=CARTESIAN_POINT('Ctrl Pts',(-2.48422780541169,-2.29261692655401,
10.4640634819657));
#189434=CARTESIAN_POINT('Ctrl Pts',(-0.891600644728133,-0.699989765870437,
10.4144541069657));
#189435=CARTESIAN_POINT('Ctrl Pts',(1.36071428571431,-0.699989765870433,
10.3648447319657));
#189436=CARTESIAN_POINT('Ctrl Pts',(3.61302921615676,-0.699989765870427,
10.3152353569657));
#189437=CARTESIAN_POINT('Ctrl Pts',(5.20565637684033,-2.29261692655398,
10.2656259819657));
#189438=CARTESIAN_POINT('Ctrl Pts',(6.79828353752389,-3.88524408723754,
10.2160166069657));
#189439=CARTESIAN_POINT('Ctrl Pts',(6.7982835375239,-6.13755901767999,10.1664072319657));
#189440=CARTESIAN_POINT('Ctrl Pts',(6.7982835375239,-8.38987394812244,10.1167978569657));
#189441=CARTESIAN_POINT('Ctrl Pts',(5.20565637684035,-9.982501108806,10.0671884819657));
#189442=CARTESIAN_POINT('Ctrl Pts',(3.61302921615679,-11.5751282694896,
10.0175791069657));
#189443=CARTESIAN_POINT('Ctrl Pts',(1.36071428571434,-11.5751282694896,
9.96796973196571));
#189444=CARTESIAN_POINT('Ctrl Pts',(-0.891600644728108,-11.5751282694896,
9.91836035696572));
#189445=CARTESIAN_POINT('Ctrl Pts',(-2.48422780541167,-9.98250110880602,
9.86875098196573));
#189446=CARTESIAN_POINT('Ctrl Pts',(-4.07685496609524,-8.38987394812247,
9.81914160696573));
#189447=CARTESIAN_POINT('Ctrl Pts',(-4.07685496609524,-6.13755901768002,
9.76953223196573));
#189448=CARTESIAN_POINT('Ctrl Pts',(-4.07685496609525,-3.88524408723757,
9.71992285696573));
#189449=CARTESIAN_POINT('Ctrl Pts',(-2.48422780541169,-2.29261692655401,
9.67031348196573));
#189450=CARTESIAN_POINT('Ctrl Pts',(-0.891600644728135,-0.699989765870437,
9.62070410696572));
#189451=CARTESIAN_POINT('Ctrl Pts',(1.36071428571431,-0.699989765870433,
9.57109473196572));
#189452=CARTESIAN_POINT('Ctrl Pts',(3.61302921615676,-0.699989765870427,
9.52148535696571));
#189453=CARTESIAN_POINT('Ctrl Pts',(5.20565637684032,-2.29261692655398,
9.4718759819657));
#189454=CARTESIAN_POINT('Ctrl Pts',(6.79828353752389,-3.88524408723754,
9.4222666069657));
#189455=CARTESIAN_POINT('Ctrl Pts',(6.7982835375239,-6.13755901767999,9.3726572319657));
#189456=CARTESIAN_POINT('Ctrl Pts',(6.7982835375239,-8.38987394812244,9.3230478569657));
#189457=CARTESIAN_POINT('Ctrl Pts',(5.20565637684034,-9.982501108806,9.2734384819657));
#189458=CARTESIAN_POINT('Ctrl Pts',(3.61302921615679,-11.5751282694896,
9.22382910696571));
#189459=CARTESIAN_POINT('Ctrl Pts',(1.36071428571434,-11.5751282694896,
9.17421973196572));
#189460=CARTESIAN_POINT('Ctrl Pts',(-0.891600644728111,-11.5751282694896,
9.12461035696572));
#189461=CARTESIAN_POINT('Ctrl Pts',(-2.48422780541167,-9.98250110880602,
9.07500098196573));
#189462=CARTESIAN_POINT('Ctrl Pts',(-4.07685496609524,-8.38987394812247,
9.02539160696573));
#189463=CARTESIAN_POINT('Ctrl Pts',(-4.07685496609525,-6.13755901768002,
8.97578223196573));
#189464=CARTESIAN_POINT('Ctrl Pts',(-4.07685496609525,-3.88524408723757,
8.92617285696573));
#189465=CARTESIAN_POINT('Ctrl Pts',(-2.4842278054117,-2.29261692655401,
8.87656348196573));
#189466=CARTESIAN_POINT('Ctrl Pts',(-0.891600644728138,-0.699989765870437,
8.82695410696572));
#189467=CARTESIAN_POINT('Ctrl Pts',(1.36071428571431,-0.699989765870433,
8.77734473196571));
#189468=CARTESIAN_POINT('Ctrl Pts',(3.61302921615676,-0.699989765870427,
8.7277353569657));
#189469=CARTESIAN_POINT('Ctrl Pts',(5.20565637684032,-2.29261692655398,
8.6781259819657));
#189470=CARTESIAN_POINT('Ctrl Pts',(6.79828353752389,-3.88524408723754,
8.62851660696569));
#189471=CARTESIAN_POINT('Ctrl Pts',(6.79828353752389,-6.13755901767999,
8.57890723196569));
#189472=CARTESIAN_POINT('Ctrl Pts',(6.7982835375239,-8.38987394812244,8.5292978569657));
#189473=CARTESIAN_POINT('Ctrl Pts',(5.20565637684034,-9.982501108806,8.4796884819657));
#189474=CARTESIAN_POINT('Ctrl Pts',(3.61302921615679,-11.5751282694896,
8.43007910696571));
#189475=CARTESIAN_POINT('Ctrl Pts',(1.36071428571434,-11.5751282694896,
8.38046973196571));
#189476=CARTESIAN_POINT('Ctrl Pts',(-0.891600644728114,-11.5751282694896,
8.33086035696572));
#189477=CARTESIAN_POINT('Ctrl Pts',(-2.48422780541168,-9.98250110880602,
8.28125098196573));
#189478=CARTESIAN_POINT('Ctrl Pts',(-4.07685496609524,-8.38987394812247,
8.23164160696573));
#189479=CARTESIAN_POINT('Ctrl Pts',(-4.07685496609525,-6.13755901768002,
8.18203223196574));
#189480=CARTESIAN_POINT('Ctrl Pts',(-4.07685496609526,-3.88524408723757,
8.13242285696574));
#189481=CARTESIAN_POINT('Ctrl Pts',(-2.4842278054117,-2.29261692655401,
8.08281348196573));
#189482=CARTESIAN_POINT('Ctrl Pts',(-0.891600644728141,-0.699989765870437,
8.03320410696572));
#189483=CARTESIAN_POINT('Ctrl Pts',(1.36071428571431,-0.699989765870433,
7.98359473196571));
#189484=CARTESIAN_POINT('Ctrl Pts',(3.61302921615675,-0.699989765870427,
7.93398535696571));
#189485=CARTESIAN_POINT('Ctrl Pts',(5.20565637684032,-2.29261692655398,
7.8843759819657));
#189486=CARTESIAN_POINT('Ctrl Pts',(6.79828353752388,-3.88524408723754,
7.8347666069657));
#189487=CARTESIAN_POINT('Ctrl Pts',(6.79828353752389,-6.13755901767999,
7.78515723196569));
#189488=CARTESIAN_POINT('Ctrl Pts',(6.7982835375239,-8.38987394812244,7.7355478569657));
#189489=CARTESIAN_POINT('Ctrl Pts',(5.20565637684034,-9.982501108806,7.6859384819657));
#189490=CARTESIAN_POINT('Ctrl Pts',(3.61302921615678,-11.5751282694896,
7.63632910696571));
#189491=CARTESIAN_POINT('Ctrl Pts',(1.36071428571433,-11.5751282694896,
7.58671973196572));
#189492=CARTESIAN_POINT('Ctrl Pts',(-0.891600644728116,-11.5751282694896,
7.53711035696572));
#189493=CARTESIAN_POINT('Ctrl Pts',(-2.48422780541168,-9.98250110880602,
7.48750098196573));
#189494=CARTESIAN_POINT('Ctrl Pts',(-4.07685496609524,-8.38987394812247,
7.43789160696574));
#189495=CARTESIAN_POINT('Ctrl Pts',(-4.07685496609525,-6.13755901768002,
7.38828223196573));
#189496=CARTESIAN_POINT('Ctrl Pts',(-4.07685496609526,-3.88524408723757,
7.33867285696573));
#189497=CARTESIAN_POINT('Ctrl Pts',(-2.4842278054117,-2.29261692655401,
7.28906348196573));
#189498=CARTESIAN_POINT('Ctrl Pts',(-0.891600644728144,-0.699989765870437,
7.23945410696572));
#189499=CARTESIAN_POINT('Ctrl Pts',(1.3607142857143,-0.699989765870433,
7.18984473196571));
#189500=CARTESIAN_POINT('Ctrl Pts',(3.61302921615675,-0.699989765870427,
7.14023535696571));
#189501=CARTESIAN_POINT('Ctrl Pts',(5.20565637684031,-2.29261692655398,
7.0906259819657));
#189502=CARTESIAN_POINT('Ctrl Pts',(6.79828353752388,-3.88524408723754,
7.0410166069657));
#189503=CARTESIAN_POINT('Ctrl Pts',(6.79828353752389,-6.13755901767999,
6.9914072319657));
#189504=CARTESIAN_POINT('Ctrl Pts',(6.79828353752389,-8.38987394812244,
6.94179785696569));
#189505=CARTESIAN_POINT('Ctrl Pts',(5.20565637684034,-9.982501108806,6.8921884819657));
#189506=CARTESIAN_POINT('Ctrl Pts',(3.61302921615678,-11.5751282694896,
6.84257910696571));
#189507=CARTESIAN_POINT('Ctrl Pts',(1.36071428571433,-11.5751282694896,
6.79296973196571));
#189508=CARTESIAN_POINT('Ctrl Pts',(-0.891600644728119,-11.5751282694896,
6.74336035696572));
#189509=CARTESIAN_POINT('Ctrl Pts',(-2.48422780541168,-9.98250110880602,
6.69375098196573));
#189510=CARTESIAN_POINT('Ctrl Pts',(-4.07685496609525,-8.38987394812247,
6.64414160696573));
#189511=CARTESIAN_POINT('Ctrl Pts',(-4.07685496609525,-6.13755901768002,
6.59453223196573));
#189512=CARTESIAN_POINT('Ctrl Pts',(-4.07685496609526,-3.88524408723757,
6.54492285696573));
#189513=CARTESIAN_POINT('Ctrl Pts',(-2.4842278054117,-2.29261692655401,
6.49531348196573));
#189514=CARTESIAN_POINT('Ctrl Pts',(-0.891600644728147,-0.699989765870437,
6.44570410696573));
#189515=CARTESIAN_POINT('Ctrl Pts',(1.3607142857143,-0.699989765870433,
6.39609473196571));
#189516=CARTESIAN_POINT('Ctrl Pts',(3.61302921615675,-0.699989765870427,
6.34648535696571));
#189517=CARTESIAN_POINT('Ctrl Pts',(5.20565637684031,-2.29261692655398,
6.2968759819657));
#189518=CARTESIAN_POINT('Ctrl Pts',(6.79828353752388,-3.88524408723754,
6.2472666069657));
#189519=CARTESIAN_POINT('Ctrl Pts',(6.79828353752389,-6.13755901767999,
6.1976572319657));
#189520=CARTESIAN_POINT('Ctrl Pts',(6.79828353752389,-8.38987394812244,
6.1480478569657));
#189521=CARTESIAN_POINT('Ctrl Pts',(5.20565637684033,-9.982501108806,6.0984384819657));
#189522=CARTESIAN_POINT('Ctrl Pts',(3.61302921615678,-11.5751282694896,
6.04882910696571));
#189523=CARTESIAN_POINT('Ctrl Pts',(1.36071428571433,-11.5751282694896,
5.99921973196571));
#189524=CARTESIAN_POINT('Ctrl Pts',(-0.792169330833731,-11.5751282694896,
5.95180042606799));
#189525=CARTESIAN_POINT('Ctrl Pts',(-2.36155504701614,-10.1013791930713,
5.90378754385568));
#189526=CARTESIAN_POINT('Ctrl Pts',(1.36071428571437,-12.1336469966959,
18.2279306694657));
#189527=CARTESIAN_POINT('Ctrl Pts',(-1.12294667637628,-12.1336469966959,
18.1783212944657));
#189528=CARTESIAN_POINT('Ctrl Pts',(-2.87916018483889,-10.3774334882333,
18.1287119194657));
#189529=CARTESIAN_POINT('Ctrl Pts',(-4.6353736933015,-8.62121997977068,
18.0791025444657));
#189530=CARTESIAN_POINT('Ctrl Pts',(-4.63537369330151,-6.13755901768002,
18.0294931694657));
#189531=CARTESIAN_POINT('Ctrl Pts',(-4.63537369330151,-3.65389805558936,
17.9798837944657));
#189532=CARTESIAN_POINT('Ctrl Pts',(-2.87916018483891,-1.89768454712676,
17.9302744194657));
#189533=CARTESIAN_POINT('Ctrl Pts',(-1.12294667637631,-0.141471038664144,
17.8806650444657));
#189534=CARTESIAN_POINT('Ctrl Pts',(1.36071428571434,-0.141471038664139,
17.8310556694657));
#189535=CARTESIAN_POINT('Ctrl Pts',(3.84437524780499,-0.141471038664133,
17.7814462944657));
#189536=CARTESIAN_POINT('Ctrl Pts',(5.6005887562676,-1.89768454712673,17.7318369194657));
#189537=CARTESIAN_POINT('Ctrl Pts',(7.35680226473021,-3.65389805558933,
17.6822275444657));
#189538=CARTESIAN_POINT('Ctrl Pts',(7.35680226473022,-6.13755901767999,
17.6326181694657));
#189539=CARTESIAN_POINT('Ctrl Pts',(7.35680226473023,-8.62121997977064,
17.5830087944657));
#189540=CARTESIAN_POINT('Ctrl Pts',(5.60058875626762,-10.3774334882333,
17.5333994194657));
#189541=CARTESIAN_POINT('Ctrl Pts',(3.84437524780503,-12.1336469966959,
17.4837900444657));
#189542=CARTESIAN_POINT('Ctrl Pts',(1.36071428571437,-12.1336469966959,
17.4341806694657));
#189543=CARTESIAN_POINT('Ctrl Pts',(-1.12294667637629,-12.1336469966959,
17.3845712944657));
#189544=CARTESIAN_POINT('Ctrl Pts',(-2.87916018483889,-10.3774334882333,
17.3349619194657));
#189545=CARTESIAN_POINT('Ctrl Pts',(-4.6353736933015,-8.62121997977068,
17.2853525444657));
#189546=CARTESIAN_POINT('Ctrl Pts',(-4.63537369330151,-6.13755901768002,
17.2357431694657));
#189547=CARTESIAN_POINT('Ctrl Pts',(-4.63537369330152,-3.65389805558936,
17.1861337944657));
#189548=CARTESIAN_POINT('Ctrl Pts',(-2.87916018483892,-1.89768454712676,
17.1365244194657));
#189549=CARTESIAN_POINT('Ctrl Pts',(-1.12294667637632,-0.141471038664144,
17.0869150444657));
#189550=CARTESIAN_POINT('Ctrl Pts',(1.36071428571434,-0.141471038664139,
17.0373056694657));
#189551=CARTESIAN_POINT('Ctrl Pts',(3.84437524780499,-0.141471038664133,
16.9876962944657));
#189552=CARTESIAN_POINT('Ctrl Pts',(5.6005887562676,-1.89768454712673,16.9380869194657));
#189553=CARTESIAN_POINT('Ctrl Pts',(7.35680226473021,-3.65389805558933,
16.8884775444657));
#189554=CARTESIAN_POINT('Ctrl Pts',(7.35680226473022,-6.13755901767999,
16.8388681694657));
#189555=CARTESIAN_POINT('Ctrl Pts',(7.35680226473022,-8.62121997977064,
16.7892587944657));
#189556=CARTESIAN_POINT('Ctrl Pts',(5.60058875626762,-10.3774334882333,
16.7396494194657));
#189557=CARTESIAN_POINT('Ctrl Pts',(3.84437524780502,-12.1336469966959,
16.6900400444657));
#189558=CARTESIAN_POINT('Ctrl Pts',(1.36071428571437,-12.1336469966959,
16.6404306694657));
#189559=CARTESIAN_POINT('Ctrl Pts',(-1.12294667637629,-12.1336469966959,
16.5908212944657));
#189560=CARTESIAN_POINT('Ctrl Pts',(-2.8791601848389,-10.3774334882333,
16.5412119194657));
#189561=CARTESIAN_POINT('Ctrl Pts',(-4.6353736933015,-8.62121997977068,
16.4916025444657));
#189562=CARTESIAN_POINT('Ctrl Pts',(-4.63537369330151,-6.13755901768002,
16.4419931694657));
#189563=CARTESIAN_POINT('Ctrl Pts',(-4.63537369330152,-3.65389805558936,
16.3923837944657));
#189564=CARTESIAN_POINT('Ctrl Pts',(-2.87916018483892,-1.89768454712676,
16.3427744194657));
#189565=CARTESIAN_POINT('Ctrl Pts',(-1.12294667637632,-0.141471038664144,
16.2931650444657));
#189566=CARTESIAN_POINT('Ctrl Pts',(1.36071428571433,-0.141471038664139,
16.2435556694657));
#189567=CARTESIAN_POINT('Ctrl Pts',(3.84437524780499,-0.141471038664133,
16.1939462944657));
#189568=CARTESIAN_POINT('Ctrl Pts',(5.6005887562676,-1.89768454712673,16.1443369194657));
#189569=CARTESIAN_POINT('Ctrl Pts',(7.35680226473021,-3.65389805558933,
16.0947275444657));
#189570=CARTESIAN_POINT('Ctrl Pts',(7.35680226473021,-6.13755901767999,
16.0451181694657));
#189571=CARTESIAN_POINT('Ctrl Pts',(7.35680226473022,-8.62121997977064,
15.9955087944657));
#189572=CARTESIAN_POINT('Ctrl Pts',(5.60058875626762,-10.3774334882333,
15.9458994194657));
#189573=CARTESIAN_POINT('Ctrl Pts',(3.84437524780502,-12.1336469966959,
15.8962900444657));
#189574=CARTESIAN_POINT('Ctrl Pts',(1.36071428571436,-12.1336469966959,
15.8466806694657));
#189575=CARTESIAN_POINT('Ctrl Pts',(-1.12294667637629,-12.1336469966959,
15.7970712944657));
#189576=CARTESIAN_POINT('Ctrl Pts',(-2.8791601848389,-10.3774334882333,
15.7474619194657));
#189577=CARTESIAN_POINT('Ctrl Pts',(-4.63537369330151,-8.62121997977068,
15.6978525444657));
#189578=CARTESIAN_POINT('Ctrl Pts',(-4.63537369330152,-6.13755901768002,
15.6482431694657));
#189579=CARTESIAN_POINT('Ctrl Pts',(-4.63537369330152,-3.65389805558936,
15.5986337944657));
#189580=CARTESIAN_POINT('Ctrl Pts',(-2.87916018483892,-1.89768454712676,
15.5490244194657));
#189581=CARTESIAN_POINT('Ctrl Pts',(-1.12294667637632,-0.141471038664144,
15.4994150444657));
#189582=CARTESIAN_POINT('Ctrl Pts',(1.36071428571433,-0.141471038664139,
15.4498056694657));
#189583=CARTESIAN_POINT('Ctrl Pts',(3.84437524780498,-0.141471038664133,
15.4001962944657));
#189584=CARTESIAN_POINT('Ctrl Pts',(5.60058875626759,-1.89768454712673,
15.3505869194657));
#189585=CARTESIAN_POINT('Ctrl Pts',(7.3568022647302,-3.65389805558933,15.3009775444657));
#189586=CARTESIAN_POINT('Ctrl Pts',(7.35680226473021,-6.13755901767999,
15.2513681694657));
#189587=CARTESIAN_POINT('Ctrl Pts',(7.35680226473022,-8.62121997977064,
15.2017587944657));
#189588=CARTESIAN_POINT('Ctrl Pts',(5.60058875626762,-10.3774334882333,
15.1521494194657));
#189589=CARTESIAN_POINT('Ctrl Pts',(3.84437524780502,-12.1336469966959,
15.1025400444657));
#189590=CARTESIAN_POINT('Ctrl Pts',(1.36071428571436,-12.1336469966959,
15.0529306694657));
#189591=CARTESIAN_POINT('Ctrl Pts',(-1.12294667637629,-12.1336469966959,
15.0033212944657));
#189592=CARTESIAN_POINT('Ctrl Pts',(-2.8791601848389,-10.3774334882333,
14.9537119194657));
#189593=CARTESIAN_POINT('Ctrl Pts',(-4.63537369330151,-8.62121997977068,
14.9041025444657));
#189594=CARTESIAN_POINT('Ctrl Pts',(-4.63537369330152,-6.13755901768002,
14.8544931694657));
#189595=CARTESIAN_POINT('Ctrl Pts',(-4.63537369330153,-3.65389805558936,
14.8048837944657));
#189596=CARTESIAN_POINT('Ctrl Pts',(-2.87916018483893,-1.89768454712676,
14.7552744194657));
#189597=CARTESIAN_POINT('Ctrl Pts',(-1.12294667637633,-0.141471038664144,
14.7056650444657));
#189598=CARTESIAN_POINT('Ctrl Pts',(1.36071428571433,-0.141471038664139,
14.6560556694657));
#189599=CARTESIAN_POINT('Ctrl Pts',(3.84437524780498,-0.141471038664133,
14.6064462944657));
#189600=CARTESIAN_POINT('Ctrl Pts',(5.60058875626759,-1.89768454712673,
14.5568369194657));
#189601=CARTESIAN_POINT('Ctrl Pts',(7.3568022647302,-3.65389805558933,14.5072275444657));
#189602=CARTESIAN_POINT('Ctrl Pts',(7.35680226473021,-6.13755901767999,
14.4576181694657));
#189603=CARTESIAN_POINT('Ctrl Pts',(7.35680226473021,-8.62121997977064,
14.4080087944657));
#189604=CARTESIAN_POINT('Ctrl Pts',(5.60058875626761,-10.3774334882333,
14.3583994194657));
#189605=CARTESIAN_POINT('Ctrl Pts',(3.84437524780501,-12.1336469966959,
14.3087900444657));
#189606=CARTESIAN_POINT('Ctrl Pts',(1.36071428571436,-12.1336469966959,
14.2591806694657));
#189607=CARTESIAN_POINT('Ctrl Pts',(-1.1229466763763,-12.1336469966959,
14.2095712944657));
#189608=CARTESIAN_POINT('Ctrl Pts',(-2.8791601848389,-10.3774334882333,
14.1599619194657));
#189609=CARTESIAN_POINT('Ctrl Pts',(-4.63537369330151,-8.62121997977068,
14.1103525444657));
#189610=CARTESIAN_POINT('Ctrl Pts',(-4.63537369330152,-6.13755901768002,
14.0607431694657));
#189611=CARTESIAN_POINT('Ctrl Pts',(-4.63537369330153,-3.65389805558936,
14.0111337944657));
#189612=CARTESIAN_POINT('Ctrl Pts',(-2.87916018483893,-1.89768454712676,
13.9615244194657));
#189613=CARTESIAN_POINT('Ctrl Pts',(-1.12294667637633,-0.141471038664144,
13.9119150444657));
#189614=CARTESIAN_POINT('Ctrl Pts',(1.36071428571432,-0.141471038664139,
13.8623056694657));
#189615=CARTESIAN_POINT('Ctrl Pts',(3.84437524780498,-0.141471038664133,
13.8126962944657));
#189616=CARTESIAN_POINT('Ctrl Pts',(5.60058875626759,-1.89768454712673,
13.7630869194657));
#189617=CARTESIAN_POINT('Ctrl Pts',(7.3568022647302,-3.65389805558933,13.7134775444657));
#189618=CARTESIAN_POINT('Ctrl Pts',(7.35680226473021,-6.13755901767999,
13.6638681694657));
#189619=CARTESIAN_POINT('Ctrl Pts',(7.35680226473021,-8.62121997977064,
13.6142587944657));
#189620=CARTESIAN_POINT('Ctrl Pts',(5.60058875626761,-10.3774334882333,
13.5646494194657));
#189621=CARTESIAN_POINT('Ctrl Pts',(3.84437524780501,-12.1336469966959,
13.5150400444657));
#189622=CARTESIAN_POINT('Ctrl Pts',(1.36071428571436,-12.1336469966959,
13.4654306694657));
#189623=CARTESIAN_POINT('Ctrl Pts',(-1.1229466763763,-12.1336469966959,
13.4158212944657));
#189624=CARTESIAN_POINT('Ctrl Pts',(-2.87916018483891,-10.3774334882333,
13.3662119194657));
#189625=CARTESIAN_POINT('Ctrl Pts',(-4.63537369330152,-8.62121997977068,
13.3166025444657));
#189626=CARTESIAN_POINT('Ctrl Pts',(-4.63537369330153,-6.13755901768002,
13.2669931694657));
#189627=CARTESIAN_POINT('Ctrl Pts',(-4.63537369330153,-3.65389805558936,
13.2173837944657));
#189628=CARTESIAN_POINT('Ctrl Pts',(-2.87916018483893,-1.89768454712676,
13.1677744194657));
#189629=CARTESIAN_POINT('Ctrl Pts',(-1.12294667637633,-0.141471038664144,
13.1181650444657));
#189630=CARTESIAN_POINT('Ctrl Pts',(1.36071428571432,-0.141471038664139,
13.0685556694657));
#189631=CARTESIAN_POINT('Ctrl Pts',(3.84437524780497,-0.141471038664133,
13.0189462944657));
#189632=CARTESIAN_POINT('Ctrl Pts',(5.60058875626759,-1.89768454712673,
12.9693369194657));
#189633=CARTESIAN_POINT('Ctrl Pts',(7.3568022647302,-3.65389805558933,12.9197275444657));
#189634=CARTESIAN_POINT('Ctrl Pts',(7.3568022647302,-6.13755901767999,12.8701181694657));
#189635=CARTESIAN_POINT('Ctrl Pts',(7.35680226473021,-8.62121997977064,
12.8205087944657));
#189636=CARTESIAN_POINT('Ctrl Pts',(5.60058875626761,-10.3774334882333,
12.7708994194657));
#189637=CARTESIAN_POINT('Ctrl Pts',(3.84437524780501,-12.1336469966959,
12.7212900444657));
#189638=CARTESIAN_POINT('Ctrl Pts',(1.36071428571435,-12.1336469966959,
12.6716806694657));
#189639=CARTESIAN_POINT('Ctrl Pts',(-1.1229466763763,-12.1336469966959,
12.6220712944657));
#189640=CARTESIAN_POINT('Ctrl Pts',(-2.87916018483891,-10.3774334882333,
12.5724619194657));
#189641=CARTESIAN_POINT('Ctrl Pts',(-4.63537369330152,-8.62121997977068,
12.5228525444657));
#189642=CARTESIAN_POINT('Ctrl Pts',(-4.63537369330153,-6.13755901768002,
12.4732431694657));
#189643=CARTESIAN_POINT('Ctrl Pts',(-4.63537369330153,-3.65389805558936,
12.4236337944657));
#189644=CARTESIAN_POINT('Ctrl Pts',(-2.87916018483893,-1.89768454712676,
12.3740244194657));
#189645=CARTESIAN_POINT('Ctrl Pts',(-1.12294667637633,-0.141471038664144,
12.3244150444657));
#189646=CARTESIAN_POINT('Ctrl Pts',(1.36071428571432,-0.141471038664139,
12.2748056694657));
#189647=CARTESIAN_POINT('Ctrl Pts',(3.84437524780497,-0.141471038664133,
12.2251962944657));
#189648=CARTESIAN_POINT('Ctrl Pts',(5.60058875626758,-1.89768454712673,
12.1755869194657));
#189649=CARTESIAN_POINT('Ctrl Pts',(7.35680226473019,-3.65389805558933,
12.1259775444657));
#189650=CARTESIAN_POINT('Ctrl Pts',(7.3568022647302,-6.13755901767999,12.0763681694657));
#189651=CARTESIAN_POINT('Ctrl Pts',(7.35680226473021,-8.62121997977064,
12.0267587944657));
#189652=CARTESIAN_POINT('Ctrl Pts',(5.60058875626761,-10.3774334882333,
11.9771494194657));
#189653=CARTESIAN_POINT('Ctrl Pts',(3.844375247805,-12.1336469966959,11.9275400444657));
#189654=CARTESIAN_POINT('Ctrl Pts',(1.36071428571435,-12.1336469966959,
11.8779306694657));
#189655=CARTESIAN_POINT('Ctrl Pts',(-1.12294667637631,-12.1336469966959,
11.8283212944657));
#189656=CARTESIAN_POINT('Ctrl Pts',(-2.87916018483891,-10.3774334882333,
11.7787119194657));
#189657=CARTESIAN_POINT('Ctrl Pts',(-4.63537369330152,-8.62121997977068,
11.7291025444657));
#189658=CARTESIAN_POINT('Ctrl Pts',(-4.63537369330153,-6.13755901768002,
11.6794931694657));
#189659=CARTESIAN_POINT('Ctrl Pts',(-4.63537369330154,-3.65389805558936,
11.6298837944657));
#189660=CARTESIAN_POINT('Ctrl Pts',(-2.87916018483894,-1.89768454712676,
11.5802744194657));
#189661=CARTESIAN_POINT('Ctrl Pts',(-1.12294667637634,-0.141471038664144,
11.5306650444657));
#189662=CARTESIAN_POINT('Ctrl Pts',(1.36071428571432,-0.141471038664139,
11.4810556694657));
#189663=CARTESIAN_POINT('Ctrl Pts',(3.84437524780497,-0.141471038664133,
11.4314462944657));
#189664=CARTESIAN_POINT('Ctrl Pts',(5.60058875626758,-1.89768454712673,
11.3818369194657));
#189665=CARTESIAN_POINT('Ctrl Pts',(7.35680226473019,-3.65389805558933,
11.3322275444657));
#189666=CARTESIAN_POINT('Ctrl Pts',(7.3568022647302,-6.13755901767999,11.2826181694657));
#189667=CARTESIAN_POINT('Ctrl Pts',(7.3568022647302,-8.62121997977064,11.2330087944657));
#189668=CARTESIAN_POINT('Ctrl Pts',(5.6005887562676,-10.3774334882333,11.1833994194657));
#189669=CARTESIAN_POINT('Ctrl Pts',(3.844375247805,-12.1336469966959,11.1337900444657));
#189670=CARTESIAN_POINT('Ctrl Pts',(1.36071428571435,-12.1336469966959,
11.0841806694657));
#189671=CARTESIAN_POINT('Ctrl Pts',(-1.12294667637631,-12.1336469966959,
11.0345712944657));
#189672=CARTESIAN_POINT('Ctrl Pts',(-2.87916018483892,-10.3774334882333,
10.9849619194657));
#189673=CARTESIAN_POINT('Ctrl Pts',(-4.63537369330153,-8.62121997977068,
10.9353525444657));
#189674=CARTESIAN_POINT('Ctrl Pts',(-4.63537369330153,-6.13755901768002,
10.8857431694657));
#189675=CARTESIAN_POINT('Ctrl Pts',(-4.63537369330154,-3.65389805558936,
10.8361337944657));
#189676=CARTESIAN_POINT('Ctrl Pts',(-2.87916018483894,-1.89768454712676,
10.7865244194657));
#189677=CARTESIAN_POINT('Ctrl Pts',(-1.12294667637634,-0.141471038664144,
10.7369150444657));
#189678=CARTESIAN_POINT('Ctrl Pts',(1.36071428571431,-0.141471038664139,
10.6873056694657));
#189679=CARTESIAN_POINT('Ctrl Pts',(3.84437524780497,-0.141471038664133,
10.6376962944657));
#189680=CARTESIAN_POINT('Ctrl Pts',(5.60058875626758,-1.89768454712673,
10.5880869194657));
#189681=CARTESIAN_POINT('Ctrl Pts',(7.35680226473019,-3.65389805558933,
10.5384775444657));
#189682=CARTESIAN_POINT('Ctrl Pts',(7.35680226473019,-6.13755901767999,
10.4888681694657));
#189683=CARTESIAN_POINT('Ctrl Pts',(7.3568022647302,-8.62121997977064,10.4392587944657));
#189684=CARTESIAN_POINT('Ctrl Pts',(5.6005887562676,-10.3774334882333,10.3896494194657));
#189685=CARTESIAN_POINT('Ctrl Pts',(3.844375247805,-12.1336469966959,10.3400400444657));
#189686=CARTESIAN_POINT('Ctrl Pts',(1.36071428571435,-12.1336469966959,
10.2904306694657));
#189687=CARTESIAN_POINT('Ctrl Pts',(-1.12294667637631,-12.1336469966959,
10.2408212944657));
#189688=CARTESIAN_POINT('Ctrl Pts',(-2.87916018483892,-10.3774334882333,
10.1912119194657));
#189689=CARTESIAN_POINT('Ctrl Pts',(-4.63537369330153,-8.62121997977068,
10.1416025444657));
#189690=CARTESIAN_POINT('Ctrl Pts',(-4.63537369330154,-6.13755901768002,
10.0919931694657));
#189691=CARTESIAN_POINT('Ctrl Pts',(-4.63537369330154,-3.65389805558936,
10.0423837944657));
#189692=CARTESIAN_POINT('Ctrl Pts',(-2.87916018483894,-1.89768454712676,
9.99277441946573));
#189693=CARTESIAN_POINT('Ctrl Pts',(-1.12294667637634,-0.141471038664144,
9.94316504446573));
#189694=CARTESIAN_POINT('Ctrl Pts',(1.36071428571431,-0.141471038664139,
9.89355566946572));
#189695=CARTESIAN_POINT('Ctrl Pts',(3.84437524780496,-0.141471038664133,
9.84394629446571));
#189696=CARTESIAN_POINT('Ctrl Pts',(5.60058875626757,-1.89768454712673,
9.7943369194657));
#189697=CARTESIAN_POINT('Ctrl Pts',(7.35680226473018,-3.65389805558933,
9.74472754446569));
#189698=CARTESIAN_POINT('Ctrl Pts',(7.35680226473019,-6.13755901767999,
9.69511816946569));
#189699=CARTESIAN_POINT('Ctrl Pts',(7.3568022647302,-8.62121997977064,9.6455087944657));
#189700=CARTESIAN_POINT('Ctrl Pts',(5.6005887562676,-10.3774334882333,9.5958994194657));
#189701=CARTESIAN_POINT('Ctrl Pts',(3.844375247805,-12.1336469966959,9.54629004446571));
#189702=CARTESIAN_POINT('Ctrl Pts',(1.36071428571434,-12.1336469966959,
9.49668066946572));
#189703=CARTESIAN_POINT('Ctrl Pts',(-1.12294667637631,-12.1336469966959,
9.44707129446572));
#189704=CARTESIAN_POINT('Ctrl Pts',(-2.87916018483892,-10.3774334882333,
9.39746191946573));
#189705=CARTESIAN_POINT('Ctrl Pts',(-4.63537369330153,-8.62121997977068,
9.34785254446574));
#189706=CARTESIAN_POINT('Ctrl Pts',(-4.63537369330154,-6.13755901768002,
9.29824316946574));
#189707=CARTESIAN_POINT('Ctrl Pts',(-4.63537369330155,-3.65389805558936,
9.24863379446574));
#189708=CARTESIAN_POINT('Ctrl Pts',(-2.87916018483894,-1.89768454712676,
9.19902441946573));
#189709=CARTESIAN_POINT('Ctrl Pts',(-1.12294667637634,-0.141471038664144,
9.14941504446572));
#189710=CARTESIAN_POINT('Ctrl Pts',(1.36071428571431,-0.141471038664139,
9.09980566946571));
#189711=CARTESIAN_POINT('Ctrl Pts',(3.84437524780496,-0.141471038664133,
9.05019629446571));
#189712=CARTESIAN_POINT('Ctrl Pts',(5.60058875626757,-1.89768454712673,
9.0005869194657));
#189713=CARTESIAN_POINT('Ctrl Pts',(7.35680226473018,-3.65389805558933,
8.95097754446569));
#189714=CARTESIAN_POINT('Ctrl Pts',(7.35680226473019,-6.13755901767999,
8.90136816946569));
#189715=CARTESIAN_POINT('Ctrl Pts',(7.3568022647302,-8.62121997977064,8.8517587944657));
#189716=CARTESIAN_POINT('Ctrl Pts',(5.60058875626759,-10.3774334882333,
8.8021494194657));
#189717=CARTESIAN_POINT('Ctrl Pts',(3.84437524780499,-12.1336469966959,
8.75254004446571));
#189718=CARTESIAN_POINT('Ctrl Pts',(1.36071428571434,-12.1336469966959,
8.70293066946572));
#189719=CARTESIAN_POINT('Ctrl Pts',(-1.12294667637632,-12.1336469966959,
8.65332129446573));
#189720=CARTESIAN_POINT('Ctrl Pts',(-2.87916018483892,-10.3774334882333,
8.60371191946573));
#189721=CARTESIAN_POINT('Ctrl Pts',(-4.63537369330153,-8.62121997977068,
8.55410254446574));
#189722=CARTESIAN_POINT('Ctrl Pts',(-4.63537369330154,-6.13755901768002,
8.50449316946573));
#189723=CARTESIAN_POINT('Ctrl Pts',(-4.63537369330155,-3.65389805558936,
8.45488379446574));
#189724=CARTESIAN_POINT('Ctrl Pts',(-2.87916018483895,-1.89768454712676,
8.40527441946573));
#189725=CARTESIAN_POINT('Ctrl Pts',(-1.12294667637635,-0.141471038664144,
8.35566504446572));
#189726=CARTESIAN_POINT('Ctrl Pts',(1.36071428571431,-0.141471038664139,
8.30605566946572));
#189727=CARTESIAN_POINT('Ctrl Pts',(3.84437524780496,-0.141471038664133,
8.25644629446571));
#189728=CARTESIAN_POINT('Ctrl Pts',(5.60058875626757,-1.89768454712673,
8.2068369194657));
#189729=CARTESIAN_POINT('Ctrl Pts',(7.35680226473018,-3.65389805558933,
8.15722754446569));
#189730=CARTESIAN_POINT('Ctrl Pts',(7.35680226473019,-6.13755901767999,
8.1076181694657));
#189731=CARTESIAN_POINT('Ctrl Pts',(7.35680226473019,-8.62121997977064,
8.05800879446569));
#189732=CARTESIAN_POINT('Ctrl Pts',(5.60058875626759,-10.3774334882333,
8.0083994194657));
#189733=CARTESIAN_POINT('Ctrl Pts',(3.84437524780499,-12.1336469966959,
7.95879004446571));
#189734=CARTESIAN_POINT('Ctrl Pts',(1.36071428571434,-12.1336469966959,
7.90918066946572));
#189735=CARTESIAN_POINT('Ctrl Pts',(-1.12294667637632,-12.1336469966959,
7.85957129446573));
#189736=CARTESIAN_POINT('Ctrl Pts',(-2.87916018483893,-10.3774334882333,
7.80996191946573));
#189737=CARTESIAN_POINT('Ctrl Pts',(-4.63537369330154,-8.62121997977068,
7.76035254446574));
#189738=CARTESIAN_POINT('Ctrl Pts',(-4.63537369330154,-6.13755901768002,
7.71074316946574));
#189739=CARTESIAN_POINT('Ctrl Pts',(-4.63537369330155,-3.65389805558936,
7.66113379446574));
#189740=CARTESIAN_POINT('Ctrl Pts',(-2.87916018483895,-1.89768454712676,
7.61152441946573));
#189741=CARTESIAN_POINT('Ctrl Pts',(-1.12294667637635,-0.141471038664144,
7.56191504446572));
#189742=CARTESIAN_POINT('Ctrl Pts',(1.3607142857143,-0.141471038664139,
7.51230566946572));
#189743=CARTESIAN_POINT('Ctrl Pts',(3.84437524780496,-0.141471038664133,
7.46269629446571));
#189744=CARTESIAN_POINT('Ctrl Pts',(5.60058875626757,-1.89768454712673,
7.4130869194657));
#189745=CARTESIAN_POINT('Ctrl Pts',(7.35680226473017,-3.65389805558933,
7.36347754446569));
#189746=CARTESIAN_POINT('Ctrl Pts',(7.35680226473018,-6.13755901767999,
7.3138681694657));
#189747=CARTESIAN_POINT('Ctrl Pts',(7.35680226473019,-8.62121997977064,
7.2642587944657));
#189748=CARTESIAN_POINT('Ctrl Pts',(5.60058875626759,-10.3774334882333,
7.2146494194657));
#189749=CARTESIAN_POINT('Ctrl Pts',(3.84437524780499,-12.1336469966959,
7.16504004446571));
#189750=CARTESIAN_POINT('Ctrl Pts',(1.36071428571433,-12.1336469966959,
7.11543066946572));
#189751=CARTESIAN_POINT('Ctrl Pts',(-1.12294667637632,-12.1336469966959,
7.06582129446573));
#189752=CARTESIAN_POINT('Ctrl Pts',(-2.87916018483893,-10.3774334882333,
7.01621191946573));
#189753=CARTESIAN_POINT('Ctrl Pts',(-4.63537369330154,-8.62121997977068,
6.96660254446574));
#189754=CARTESIAN_POINT('Ctrl Pts',(-4.63537369330155,-6.13755901768002,
6.91699316946574));
#189755=CARTESIAN_POINT('Ctrl Pts',(-4.63537369330155,-3.65389805558936,
6.86738379446574));
#189756=CARTESIAN_POINT('Ctrl Pts',(-2.87916018483895,-1.89768454712676,
6.81777441946573));
#189757=CARTESIAN_POINT('Ctrl Pts',(-1.12294667637635,-0.141471038664144,
6.76816504446573));
#189758=CARTESIAN_POINT('Ctrl Pts',(1.3607142857143,-0.141471038664139,
6.71855566946572));
#189759=CARTESIAN_POINT('Ctrl Pts',(3.84437524780495,-0.141471038664133,
6.66894629446571));
#189760=CARTESIAN_POINT('Ctrl Pts',(5.60058875626756,-1.89768454712673,
6.6193369194657));
#189761=CARTESIAN_POINT('Ctrl Pts',(7.35680226473017,-3.65389805558933,
6.5697275444657));
#189762=CARTESIAN_POINT('Ctrl Pts',(7.35680226473018,-6.13755901767999,
6.52011816946569));
#189763=CARTESIAN_POINT('Ctrl Pts',(7.35680226473019,-8.62121997977064,
6.47050879446569));
#189764=CARTESIAN_POINT('Ctrl Pts',(5.60058875626759,-10.3774334882333,
6.4208994194657));
#189765=CARTESIAN_POINT('Ctrl Pts',(3.84437524780499,-12.1336469966959,
6.37129004446571));
#189766=CARTESIAN_POINT('Ctrl Pts',(1.36071428571433,-12.1336469966959,
6.32168066946572));
#189767=CARTESIAN_POINT('Ctrl Pts',(-1.0133022969909,-12.1336469966959,
6.27426136356799));
#189768=CARTESIAN_POINT('Ctrl Pts',(-2.74388712110306,-10.508522108722,
6.22624848135568));
#189769=CARTESIAN_POINT('Ctrl Pts',(2.32591428571429,-0.263200650536821,
7.46742626893855));
#189770=CARTESIAN_POINT('Ctrl Pts',(2.32591428571431,-0.312737737217565,
7.43903413529535));
#189771=CARTESIAN_POINT('Ctrl Pts',(2.32591428571431,-0.362277026585108,
7.41064584438257));
#189772=CARTESIAN_POINT('Ctrl Pts',(2.32591428571431,-0.461360350763141,
7.35387754587836));
#189773=CARTESIAN_POINT('Ctrl Pts',(2.32591428571429,-0.510904385770726,
7.32549753781909));
#189774=CARTESIAN_POINT('Ctrl Pts',(2.32591428571429,-0.560450981668923,
7.29712200173801));
#189775=CARTESIAN_POINT('Ctrl Pts',(2.32591428571429,-0.635741057557968,
7.25400307043289));
#189776=CARTESIAN_POINT('Ctrl Pts',(2.3259142857145,-0.711037042002806,
7.21089445399584));
#189777=CARTESIAN_POINT('Ctrl Pts',(2.32591428571426,-0.786339686702717,
7.16779747654421));
#189778=CARTESIAN_POINT('Ctrl Pts',(0.395514285714279,-0.786339686702721,
6.41814198738722));
#189779=CARTESIAN_POINT('Ctrl Pts',(0.395514285714279,-0.736608476556577,
6.44619271217563));
#189780=CARTESIAN_POINT('Ctrl Pts',(0.39551428571431,-0.686884992853215,
6.47425713893874));
#189781=CARTESIAN_POINT('Ctrl Pts',(0.39551428571431,-0.637168644611794,
6.50233419614373));
#189782=CARTESIAN_POINT('Ctrl Pts',(0.39551428571431,-0.587452296636245,
6.53041125319857));
#189783=CARTESIAN_POINT('Ctrl Pts',(0.395514285714002,-0.537743081404176,
6.55850094347316));
#189784=CARTESIAN_POINT('Ctrl Pts',(0.395514285714002,-0.488040466409083,
6.58660230378786));
#189785=CARTESIAN_POINT('Ctrl Pts',(0.395514285714002,-0.413079402383481,
6.62898453800157));
#189786=CARTESIAN_POINT('Ctrl Pts',(0.395514285714296,-0.338133333565084,
6.67139330275552));
#189787=CARTESIAN_POINT('Ctrl Pts',(0.395514285714293,-0.263200650536827,
6.71382569499288));
#189788=CARTESIAN_POINT('Ctrl Pts',(1.36071428571437,-11.5751282694896,
17.9054697319657));
#189789=CARTESIAN_POINT('Ctrl Pts',(-0.89160064472808,-11.5751282694896,
17.8558603569657));
#189790=CARTESIAN_POINT('Ctrl Pts',(-2.48422780541164,-9.98250110880602,
17.8062509819657));
#189791=CARTESIAN_POINT('Ctrl Pts',(-4.07685496609521,-8.38987394812247,
17.7566416069657));
#189792=CARTESIAN_POINT('Ctrl Pts',(-4.07685496609522,-6.13755901768002,
17.7070322319657));
#189793=CARTESIAN_POINT('Ctrl Pts',(-4.07685496609522,-3.88524408723757,
17.6574228569657));
#189794=CARTESIAN_POINT('Ctrl Pts',(-2.48422780541167,-2.29261692655401,
17.6078134819657));
#189795=CARTESIAN_POINT('Ctrl Pts',(-0.891600644728108,-0.699989765870437,
17.5582041069657));
#189796=CARTESIAN_POINT('Ctrl Pts',(1.36071428571434,-0.699989765870433,
17.5085947319657));
#189797=CARTESIAN_POINT('Ctrl Pts',(3.61302921615679,-0.699989765870427,
17.4589853569657));
#189798=CARTESIAN_POINT('Ctrl Pts',(5.20565637684035,-2.29261692655398,
17.4093759819657));
#189799=CARTESIAN_POINT('Ctrl Pts',(6.79828353752392,-3.88524408723754,
17.3597666069657));
#189800=CARTESIAN_POINT('Ctrl Pts',(6.79828353752392,-6.13755901767999,
17.3101572319657));
#189801=CARTESIAN_POINT('Ctrl Pts',(6.79828353752393,-8.38987394812244,
17.2605478569657));
#189802=CARTESIAN_POINT('Ctrl Pts',(5.20565637684037,-9.982501108806,17.2109384819657));
#189803=CARTESIAN_POINT('Ctrl Pts',(3.61302921615682,-11.5751282694896,
17.1613291069657));
#189804=CARTESIAN_POINT('Ctrl Pts',(1.36071428571437,-11.5751282694896,
17.1117197319657));
#189805=CARTESIAN_POINT('Ctrl Pts',(-0.891600644728083,-11.5751282694896,
17.0621103569657));
#189806=CARTESIAN_POINT('Ctrl Pts',(-2.48422780541165,-9.98250110880602,
17.0125009819657));
#189807=CARTESIAN_POINT('Ctrl Pts',(-4.07685496609521,-8.38987394812247,
16.9628916069657));
#189808=CARTESIAN_POINT('Ctrl Pts',(-4.07685496609522,-6.13755901768002,
16.9132822319657));
#189809=CARTESIAN_POINT('Ctrl Pts',(-4.07685496609522,-3.88524408723757,
16.8636728569657));
#189810=CARTESIAN_POINT('Ctrl Pts',(-2.48422780541167,-2.29261692655401,
16.8140634819657));
#189811=CARTESIAN_POINT('Ctrl Pts',(-0.891600644728111,-0.699989765870437,
16.7644541069657));
#189812=CARTESIAN_POINT('Ctrl Pts',(1.36071428571434,-0.699989765870433,
16.7148447319657));
#189813=CARTESIAN_POINT('Ctrl Pts',(3.61302921615678,-0.699989765870427,
16.6652353569657));
#189814=CARTESIAN_POINT('Ctrl Pts',(5.20565637684035,-2.29261692655398,
16.6156259819657));
#189815=CARTESIAN_POINT('Ctrl Pts',(6.79828353752391,-3.88524408723754,
16.5660166069657));
#189816=CARTESIAN_POINT('Ctrl Pts',(6.79828353752392,-6.13755901767999,
16.5164072319657));
#189817=CARTESIAN_POINT('Ctrl Pts',(6.79828353752393,-8.38987394812244,
16.4667978569657));
#189818=CARTESIAN_POINT('Ctrl Pts',(5.20565637684037,-9.982501108806,16.4171884819657));
#189819=CARTESIAN_POINT('Ctrl Pts',(3.61302921615681,-11.5751282694896,
16.3675791069657));
#189820=CARTESIAN_POINT('Ctrl Pts',(1.36071428571436,-11.5751282694896,
16.3179697319657));
#189821=CARTESIAN_POINT('Ctrl Pts',(-0.891600644728086,-11.5751282694896,
16.2683603569657));
#189822=CARTESIAN_POINT('Ctrl Pts',(-2.48422780541165,-9.98250110880602,
16.2187509819657));
#189823=CARTESIAN_POINT('Ctrl Pts',(-4.07685496609521,-8.38987394812247,
16.1691416069657));
#189824=CARTESIAN_POINT('Ctrl Pts',(-4.07685496609522,-6.13755901768002,
16.1195322319657));
#189825=CARTESIAN_POINT('Ctrl Pts',(-4.07685496609523,-3.88524408723757,
16.0699228569657));
#189826=CARTESIAN_POINT('Ctrl Pts',(-2.48422780541167,-2.29261692655401,
16.0203134819657));
#189827=CARTESIAN_POINT('Ctrl Pts',(-0.891600644728114,-0.699989765870437,
15.9707041069657));
#189828=CARTESIAN_POINT('Ctrl Pts',(1.36071428571433,-0.699989765870433,
15.9210947319657));
#189829=CARTESIAN_POINT('Ctrl Pts',(3.61302921615678,-0.699989765870427,
15.8714853569657));
#189830=CARTESIAN_POINT('Ctrl Pts',(5.20565637684035,-2.29261692655398,
15.8218759819657));
#189831=CARTESIAN_POINT('Ctrl Pts',(6.79828353752391,-3.88524408723754,
15.7722666069657));
#189832=CARTESIAN_POINT('Ctrl Pts',(6.79828353752392,-6.13755901767999,
15.7226572319657));
#189833=CARTESIAN_POINT('Ctrl Pts',(6.79828353752392,-8.38987394812244,
15.6730478569657));
#189834=CARTESIAN_POINT('Ctrl Pts',(5.20565637684037,-9.982501108806,15.6234384819657));
#189835=CARTESIAN_POINT('Ctrl Pts',(3.61302921615681,-11.5751282694896,
15.5738291069657));
#189836=CARTESIAN_POINT('Ctrl Pts',(1.36071428571436,-11.5751282694896,
15.5242197319657));
#189837=CARTESIAN_POINT('Ctrl Pts',(-0.891600644728088,-11.5751282694896,
15.4746103569657));
#189838=CARTESIAN_POINT('Ctrl Pts',(-2.48422780541165,-9.98250110880602,
15.4250009819657));
#189839=CARTESIAN_POINT('Ctrl Pts',(-4.07685496609522,-8.38987394812247,
15.3753916069657));
#189840=CARTESIAN_POINT('Ctrl Pts',(-4.07685496609522,-6.13755901768002,
15.3257822319657));
#189841=CARTESIAN_POINT('Ctrl Pts',(-4.07685496609523,-3.88524408723757,
15.2761728569657));
#189842=CARTESIAN_POINT('Ctrl Pts',(-2.48422780541167,-2.29261692655401,
15.2265634819657));
#189843=CARTESIAN_POINT('Ctrl Pts',(-0.891600644728116,-0.699989765870437,
15.1769541069657));
#189844=CARTESIAN_POINT('Ctrl Pts',(1.36071428571433,-0.699989765870433,
15.1273447319657));
#189845=CARTESIAN_POINT('Ctrl Pts',(3.61302921615678,-0.699989765870427,
15.0777353569657));
#189846=CARTESIAN_POINT('Ctrl Pts',(5.20565637684034,-2.29261692655398,
15.0281259819657));
#189847=CARTESIAN_POINT('Ctrl Pts',(6.79828353752391,-3.88524408723754,
14.9785166069657));
#189848=CARTESIAN_POINT('Ctrl Pts',(6.79828353752392,-6.13755901767999,
14.9289072319657));
#189849=CARTESIAN_POINT('Ctrl Pts',(6.79828353752392,-8.38987394812244,
14.8792978569657));
#189850=CARTESIAN_POINT('Ctrl Pts',(5.20565637684036,-9.982501108806,14.8296884819657));
#189851=CARTESIAN_POINT('Ctrl Pts',(3.61302921615681,-11.5751282694896,
14.7800791069657));
#189852=CARTESIAN_POINT('Ctrl Pts',(1.36071428571436,-11.5751282694896,
14.7304697319657));
#189853=CARTESIAN_POINT('Ctrl Pts',(-0.891600644728091,-11.5751282694896,
14.6808603569657));
#189854=CARTESIAN_POINT('Ctrl Pts',(-2.48422780541165,-9.98250110880602,
14.6312509819657));
#189855=CARTESIAN_POINT('Ctrl Pts',(-4.07685496609522,-8.38987394812247,
14.5816416069657));
#189856=CARTESIAN_POINT('Ctrl Pts',(-4.07685496609523,-6.13755901768002,
14.5320322319657));
#189857=CARTESIAN_POINT('Ctrl Pts',(-4.07685496609523,-3.88524408723757,
14.4824228569657));
#189858=CARTESIAN_POINT('Ctrl Pts',(-2.48422780541168,-2.29261692655401,
14.4328134819657));
#189859=CARTESIAN_POINT('Ctrl Pts',(-0.891600644728119,-0.699989765870437,
14.3832041069657));
#189860=CARTESIAN_POINT('Ctrl Pts',(1.36071428571433,-0.699989765870433,
14.3335947319657));
#189861=CARTESIAN_POINT('Ctrl Pts',(3.61302921615678,-0.699989765870427,
14.2839853569657));
#189862=CARTESIAN_POINT('Ctrl Pts',(5.20565637684034,-2.29261692655398,
14.2343759819657));
#189863=CARTESIAN_POINT('Ctrl Pts',(6.79828353752391,-3.88524408723754,
14.1847666069657));
#189864=CARTESIAN_POINT('Ctrl Pts',(6.79828353752391,-6.13755901767999,
14.1351572319657));
#189865=CARTESIAN_POINT('Ctrl Pts',(6.79828353752392,-8.38987394812244,
14.0855478569657));
#189866=CARTESIAN_POINT('Ctrl Pts',(5.20565637684036,-9.982501108806,14.0359384819657));
#189867=CARTESIAN_POINT('Ctrl Pts',(3.61302921615681,-11.5751282694896,
13.9863291069657));
#189868=CARTESIAN_POINT('Ctrl Pts',(1.36071428571436,-11.5751282694896,
13.9367197319657));
#189869=CARTESIAN_POINT('Ctrl Pts',(-0.891600644728094,-11.5751282694896,
13.8871103569657));
#189870=CARTESIAN_POINT('Ctrl Pts',(-2.48422780541166,-9.98250110880602,
13.8375009819657));
#189871=CARTESIAN_POINT('Ctrl Pts',(-4.07685496609522,-8.38987394812247,
13.7878916069657));
#189872=CARTESIAN_POINT('Ctrl Pts',(-4.07685496609523,-6.13755901768002,
13.7382822319657));
#189873=CARTESIAN_POINT('Ctrl Pts',(-4.07685496609524,-3.88524408723757,
13.6886728569657));
#189874=CARTESIAN_POINT('Ctrl Pts',(-2.48422780541168,-2.29261692655401,
13.6390634819657));
#189875=CARTESIAN_POINT('Ctrl Pts',(-0.891600644728122,-0.699989765870437,
13.5894541069657));
#189876=CARTESIAN_POINT('Ctrl Pts',(1.36071428571433,-0.699989765870433,
13.5398447319657));
#189877=CARTESIAN_POINT('Ctrl Pts',(3.61302921615677,-0.699989765870427,
13.4902353569657));
#189878=CARTESIAN_POINT('Ctrl Pts',(5.20565637684034,-2.29261692655398,
13.4406259819657));
#189879=CARTESIAN_POINT('Ctrl Pts',(6.7982835375239,-3.88524408723754,13.3910166069657));
#189880=CARTESIAN_POINT('Ctrl Pts',(6.79828353752391,-6.13755901767999,
13.3414072319657));
#189881=CARTESIAN_POINT('Ctrl Pts',(6.79828353752391,-8.38987394812244,
13.2917978569657));
#189882=CARTESIAN_POINT('Ctrl Pts',(5.20565637684036,-9.982501108806,13.2421884819657));
#189883=CARTESIAN_POINT('Ctrl Pts',(3.6130292161568,-11.5751282694896,13.1925791069657));
#189884=CARTESIAN_POINT('Ctrl Pts',(1.36071428571435,-11.5751282694896,
13.1429697319657));
#189885=CARTESIAN_POINT('Ctrl Pts',(-0.891600644728097,-11.5751282694896,
13.0933603569657));
#189886=CARTESIAN_POINT('Ctrl Pts',(-2.48422780541166,-9.98250110880602,
13.0437509819657));
#189887=CARTESIAN_POINT('Ctrl Pts',(-4.07685496609523,-8.38987394812247,
12.9941416069657));
#189888=CARTESIAN_POINT('Ctrl Pts',(-4.07685496609523,-6.13755901768002,
12.9445322319657));
#189889=CARTESIAN_POINT('Ctrl Pts',(-4.07685496609524,-3.88524408723757,
12.8949228569657));
#189890=CARTESIAN_POINT('Ctrl Pts',(-2.48422780541168,-2.29261692655401,
12.8453134819657));
#189891=CARTESIAN_POINT('Ctrl Pts',(-0.891600644728125,-0.699989765870437,
12.7957041069657));
#189892=CARTESIAN_POINT('Ctrl Pts',(1.36071428571432,-0.699989765870433,
12.7460947319657));
#189893=CARTESIAN_POINT('Ctrl Pts',(3.61302921615677,-0.699989765870427,
12.6964853569657));
#189894=CARTESIAN_POINT('Ctrl Pts',(5.20565637684033,-2.29261692655398,
12.6468759819657));
#189895=CARTESIAN_POINT('Ctrl Pts',(6.7982835375239,-3.88524408723754,12.5972666069657));
#189896=CARTESIAN_POINT('Ctrl Pts',(6.79828353752391,-6.13755901767999,
12.5476572319657));
#189897=CARTESIAN_POINT('Ctrl Pts',(6.79828353752391,-8.38987394812244,
12.4980478569657));
#189898=CARTESIAN_POINT('Ctrl Pts',(5.20565637684036,-9.982501108806,12.4484384819657));
#189899=CARTESIAN_POINT('Ctrl Pts',(3.6130292161568,-11.5751282694896,12.3988291069657));
#189900=CARTESIAN_POINT('Ctrl Pts',(1.36071428571435,-11.5751282694896,
12.3492197319657));
#189901=CARTESIAN_POINT('Ctrl Pts',(-0.8916006447281,-11.5751282694896,
12.2996103569657));
#189902=CARTESIAN_POINT('Ctrl Pts',(-2.48422780541166,-9.98250110880602,
12.2500009819657));
#189903=CARTESIAN_POINT('Ctrl Pts',(-4.07685496609523,-8.38987394812247,
12.2003916069657));
#189904=CARTESIAN_POINT('Ctrl Pts',(-4.07685496609523,-6.13755901768002,
12.1507822319657));
#189905=CARTESIAN_POINT('Ctrl Pts',(-4.07685496609524,-3.88524408723757,
12.1011728569657));
#189906=CARTESIAN_POINT('Ctrl Pts',(-2.48422780541168,-2.29261692655401,
12.0515634819657));
#189907=CARTESIAN_POINT('Ctrl Pts',(-0.891600644728128,-0.699989765870437,
12.0019541069657));
#189908=CARTESIAN_POINT('Ctrl Pts',(1.36071428571432,-0.699989765870433,
11.9523447319657));
#189909=CARTESIAN_POINT('Ctrl Pts',(3.61302921615677,-0.699989765870427,
11.9027353569657));
#189910=CARTESIAN_POINT('Ctrl Pts',(5.20565637684033,-2.29261692655398,
11.8531259819657));
#189911=CARTESIAN_POINT('Ctrl Pts',(6.7982835375239,-3.88524408723754,11.8035166069657));
#189912=CARTESIAN_POINT('Ctrl Pts',(6.79828353752391,-6.13755901767999,
11.7539072319657));
#189913=CARTESIAN_POINT('Ctrl Pts',(6.79828353752391,-8.38987394812244,
11.7042978569657));
#189914=CARTESIAN_POINT('Ctrl Pts',(5.20565637684035,-9.982501108806,11.6546884819657));
#189915=CARTESIAN_POINT('Ctrl Pts',(3.6130292161568,-11.5751282694896,11.6050791069657));
#189916=CARTESIAN_POINT('Ctrl Pts',(1.36071428571435,-11.5751282694896,
11.5554697319657));
#189917=CARTESIAN_POINT('Ctrl Pts',(-0.891600644728103,-11.5751282694896,
11.5058603569657));
#189918=CARTESIAN_POINT('Ctrl Pts',(-2.48422780541167,-9.98250110880602,
11.4562509819657));
#189919=CARTESIAN_POINT('Ctrl Pts',(-4.07685496609523,-8.38987394812247,
11.4066416069657));
#189920=CARTESIAN_POINT('Ctrl Pts',(-4.07685496609524,-6.13755901768002,
11.3570322319657));
#189921=CARTESIAN_POINT('Ctrl Pts',(-4.07685496609524,-3.88524408723757,
11.3074228569657));
#189922=CARTESIAN_POINT('Ctrl Pts',(-2.48422780541169,-2.29261692655401,
11.2578134819657));
#189923=CARTESIAN_POINT('Ctrl Pts',(-0.89160064472813,-0.699989765870437,
11.2082041069657));
#189924=CARTESIAN_POINT('Ctrl Pts',(1.36071428571432,-0.699989765870433,
11.1585947319657));
#189925=CARTESIAN_POINT('Ctrl Pts',(3.61302921615676,-0.699989765870427,
11.1089853569657));
#189926=CARTESIAN_POINT('Ctrl Pts',(5.20565637684033,-2.29261692655398,
11.0593759819657));
#189927=CARTESIAN_POINT('Ctrl Pts',(6.7982835375239,-3.88524408723754,11.0097666069657));
#189928=CARTESIAN_POINT('Ctrl Pts',(6.7982835375239,-6.13755901767999,10.9601572319657));
#189929=CARTESIAN_POINT('Ctrl Pts',(6.79828353752391,-8.38987394812244,
10.9105478569657));
#189930=CARTESIAN_POINT('Ctrl Pts',(5.20565637684035,-9.982501108806,10.8609384819657));
#189931=CARTESIAN_POINT('Ctrl Pts',(3.61302921615679,-11.5751282694896,
10.8113291069657));
#189932=CARTESIAN_POINT('Ctrl Pts',(1.36071428571434,-11.5751282694896,
10.7617197319657));
#189933=CARTESIAN_POINT('Ctrl Pts',(-0.891600644728105,-11.5751282694896,
10.7121103569657));
#189934=CARTESIAN_POINT('Ctrl Pts',(-2.48422780541167,-9.98250110880602,
10.6625009819657));
#189935=CARTESIAN_POINT('Ctrl Pts',(-4.07685496609523,-8.38987394812247,
10.6128916069657));
#189936=CARTESIAN_POINT('Ctrl Pts',(-4.07685496609524,-6.13755901768002,
10.5632822319657));
#189937=CARTESIAN_POINT('Ctrl Pts',(-4.07685496609525,-3.88524408723757,
10.5136728569657));
#189938=CARTESIAN_POINT('Ctrl Pts',(-2.48422780541169,-2.29261692655401,
10.4640634819657));
#189939=CARTESIAN_POINT('Ctrl Pts',(-0.891600644728133,-0.699989765870437,
10.4144541069657));
#189940=CARTESIAN_POINT('Ctrl Pts',(1.36071428571431,-0.699989765870433,
10.3648447319657));
#189941=CARTESIAN_POINT('Ctrl Pts',(3.61302921615676,-0.699989765870427,
10.3152353569657));
#189942=CARTESIAN_POINT('Ctrl Pts',(5.20565637684033,-2.29261692655398,
10.2656259819657));
#189943=CARTESIAN_POINT('Ctrl Pts',(6.79828353752389,-3.88524408723754,
10.2160166069657));
#189944=CARTESIAN_POINT('Ctrl Pts',(6.7982835375239,-6.13755901767999,10.1664072319657));
#189945=CARTESIAN_POINT('Ctrl Pts',(6.7982835375239,-8.38987394812244,10.1167978569657));
#189946=CARTESIAN_POINT('Ctrl Pts',(5.20565637684035,-9.982501108806,10.0671884819657));
#189947=CARTESIAN_POINT('Ctrl Pts',(3.61302921615679,-11.5751282694896,
10.0175791069657));
#189948=CARTESIAN_POINT('Ctrl Pts',(1.36071428571434,-11.5751282694896,
9.96796973196571));
#189949=CARTESIAN_POINT('Ctrl Pts',(-0.891600644728108,-11.5751282694896,
9.91836035696572));
#189950=CARTESIAN_POINT('Ctrl Pts',(-2.48422780541167,-9.98250110880602,
9.86875098196573));
#189951=CARTESIAN_POINT('Ctrl Pts',(-4.07685496609524,-8.38987394812247,
9.81914160696573));
#189952=CARTESIAN_POINT('Ctrl Pts',(-4.07685496609524,-6.13755901768002,
9.76953223196573));
#189953=CARTESIAN_POINT('Ctrl Pts',(-4.07685496609525,-3.88524408723757,
9.71992285696573));
#189954=CARTESIAN_POINT('Ctrl Pts',(-2.48422780541169,-2.29261692655401,
9.67031348196573));
#189955=CARTESIAN_POINT('Ctrl Pts',(-0.891600644728135,-0.699989765870437,
9.62070410696572));
#189956=CARTESIAN_POINT('Ctrl Pts',(1.36071428571431,-0.699989765870433,
9.57109473196572));
#189957=CARTESIAN_POINT('Ctrl Pts',(3.61302921615676,-0.699989765870427,
9.52148535696571));
#189958=CARTESIAN_POINT('Ctrl Pts',(5.20565637684032,-2.29261692655398,
9.4718759819657));
#189959=CARTESIAN_POINT('Ctrl Pts',(6.79828353752389,-3.88524408723754,
9.4222666069657));
#189960=CARTESIAN_POINT('Ctrl Pts',(6.7982835375239,-6.13755901767999,9.3726572319657));
#189961=CARTESIAN_POINT('Ctrl Pts',(6.7982835375239,-8.38987394812244,9.3230478569657));
#189962=CARTESIAN_POINT('Ctrl Pts',(5.20565637684034,-9.982501108806,9.2734384819657));
#189963=CARTESIAN_POINT('Ctrl Pts',(3.61302921615679,-11.5751282694896,
9.22382910696571));
#189964=CARTESIAN_POINT('Ctrl Pts',(1.36071428571434,-11.5751282694896,
9.17421973196572));
#189965=CARTESIAN_POINT('Ctrl Pts',(-0.891600644728111,-11.5751282694896,
9.12461035696572));
#189966=CARTESIAN_POINT('Ctrl Pts',(-2.48422780541167,-9.98250110880602,
9.07500098196573));
#189967=CARTESIAN_POINT('Ctrl Pts',(-4.07685496609524,-8.38987394812247,
9.02539160696573));
#189968=CARTESIAN_POINT('Ctrl Pts',(-4.07685496609525,-6.13755901768002,
8.97578223196573));
#189969=CARTESIAN_POINT('Ctrl Pts',(-4.07685496609525,-3.88524408723757,
8.92617285696573));
#189970=CARTESIAN_POINT('Ctrl Pts',(-2.4842278054117,-2.29261692655401,
8.87656348196573));
#189971=CARTESIAN_POINT('Ctrl Pts',(-0.891600644728138,-0.699989765870437,
8.82695410696572));
#189972=CARTESIAN_POINT('Ctrl Pts',(1.36071428571431,-0.699989765870433,
8.77734473196571));
#189973=CARTESIAN_POINT('Ctrl Pts',(3.61302921615676,-0.699989765870427,
8.7277353569657));
#189974=CARTESIAN_POINT('Ctrl Pts',(5.20565637684032,-2.29261692655398,
8.6781259819657));
#189975=CARTESIAN_POINT('Ctrl Pts',(6.79828353752389,-3.88524408723754,
8.62851660696569));
#189976=CARTESIAN_POINT('Ctrl Pts',(6.79828353752389,-6.13755901767999,
8.57890723196569));
#189977=CARTESIAN_POINT('Ctrl Pts',(6.7982835375239,-8.38987394812244,8.5292978569657));
#189978=CARTESIAN_POINT('Ctrl Pts',(5.20565637684034,-9.982501108806,8.4796884819657));
#189979=CARTESIAN_POINT('Ctrl Pts',(3.61302921615679,-11.5751282694896,
8.43007910696571));
#189980=CARTESIAN_POINT('Ctrl Pts',(1.36071428571434,-11.5751282694896,
8.38046973196571));
#189981=CARTESIAN_POINT('Ctrl Pts',(-0.891600644728114,-11.5751282694896,
8.33086035696572));
#189982=CARTESIAN_POINT('Ctrl Pts',(-2.48422780541168,-9.98250110880602,
8.28125098196573));
#189983=CARTESIAN_POINT('Ctrl Pts',(-4.07685496609524,-8.38987394812247,
8.23164160696573));
#189984=CARTESIAN_POINT('Ctrl Pts',(-4.07685496609525,-6.13755901768002,
8.18203223196574));
#189985=CARTESIAN_POINT('Ctrl Pts',(-4.07685496609526,-3.88524408723757,
8.13242285696574));
#189986=CARTESIAN_POINT('Ctrl Pts',(-2.4842278054117,-2.29261692655401,
8.08281348196573));
#189987=CARTESIAN_POINT('Ctrl Pts',(-0.891600644728141,-0.699989765870437,
8.03320410696572));
#189988=CARTESIAN_POINT('Ctrl Pts',(1.36071428571431,-0.699989765870433,
7.98359473196571));
#189989=CARTESIAN_POINT('Ctrl Pts',(3.61302921615675,-0.699989765870427,
7.93398535696571));
#189990=CARTESIAN_POINT('Ctrl Pts',(5.20565637684032,-2.29261692655398,
7.8843759819657));
#189991=CARTESIAN_POINT('Ctrl Pts',(6.79828353752388,-3.88524408723754,
7.8347666069657));
#189992=CARTESIAN_POINT('Ctrl Pts',(6.79828353752389,-6.13755901767999,
7.78515723196569));
#189993=CARTESIAN_POINT('Ctrl Pts',(6.7982835375239,-8.38987394812244,7.7355478569657));
#189994=CARTESIAN_POINT('Ctrl Pts',(5.20565637684034,-9.982501108806,7.6859384819657));
#189995=CARTESIAN_POINT('Ctrl Pts',(3.61302921615678,-11.5751282694896,
7.63632910696571));
#189996=CARTESIAN_POINT('Ctrl Pts',(1.36071428571433,-11.5751282694896,
7.58671973196572));
#189997=CARTESIAN_POINT('Ctrl Pts',(-0.891600644728116,-11.5751282694896,
7.53711035696572));
#189998=CARTESIAN_POINT('Ctrl Pts',(-2.48422780541168,-9.98250110880602,
7.48750098196573));
#189999=CARTESIAN_POINT('Ctrl Pts',(-4.07685496609524,-8.38987394812247,
7.43789160696574));
#190000=CARTESIAN_POINT('Ctrl Pts',(-4.07685496609525,-6.13755901768002,
7.38828223196573));
#190001=CARTESIAN_POINT('Ctrl Pts',(-4.07685496609526,-3.88524408723757,
7.33867285696573));
#190002=CARTESIAN_POINT('Ctrl Pts',(-2.4842278054117,-2.29261692655401,
7.28906348196573));
#190003=CARTESIAN_POINT('Ctrl Pts',(-0.891600644728144,-0.699989765870437,
7.23945410696572));
#190004=CARTESIAN_POINT('Ctrl Pts',(1.3607142857143,-0.699989765870433,
7.18984473196571));
#190005=CARTESIAN_POINT('Ctrl Pts',(3.61302921615675,-0.699989765870427,
7.14023535696571));
#190006=CARTESIAN_POINT('Ctrl Pts',(5.20565637684031,-2.29261692655398,
7.0906259819657));
#190007=CARTESIAN_POINT('Ctrl Pts',(6.79828353752388,-3.88524408723754,
7.0410166069657));
#190008=CARTESIAN_POINT('Ctrl Pts',(6.79828353752389,-6.13755901767999,
6.9914072319657));
#190009=CARTESIAN_POINT('Ctrl Pts',(6.79828353752389,-8.38987394812244,
6.94179785696569));
#190010=CARTESIAN_POINT('Ctrl Pts',(5.20565637684034,-9.982501108806,6.8921884819657));
#190011=CARTESIAN_POINT('Ctrl Pts',(3.61302921615678,-11.5751282694896,
6.84257910696571));
#190012=CARTESIAN_POINT('Ctrl Pts',(1.36071428571433,-11.5751282694896,
6.79296973196571));
#190013=CARTESIAN_POINT('Ctrl Pts',(-0.891600644728119,-11.5751282694896,
6.74336035696572));
#190014=CARTESIAN_POINT('Ctrl Pts',(-2.48422780541168,-9.98250110880602,
6.69375098196573));
#190015=CARTESIAN_POINT('Ctrl Pts',(-4.07685496609525,-8.38987394812247,
6.64414160696573));
#190016=CARTESIAN_POINT('Ctrl Pts',(-4.07685496609525,-6.13755901768002,
6.59453223196573));
#190017=CARTESIAN_POINT('Ctrl Pts',(-4.07685496609526,-3.88524408723757,
6.54492285696573));
#190018=CARTESIAN_POINT('Ctrl Pts',(-2.4842278054117,-2.29261692655401,
6.49531348196573));
#190019=CARTESIAN_POINT('Ctrl Pts',(-0.891600644728147,-0.699989765870437,
6.44570410696573));
#190020=CARTESIAN_POINT('Ctrl Pts',(1.3607142857143,-0.699989765870433,
6.39609473196571));
#190021=CARTESIAN_POINT('Ctrl Pts',(3.61302921615675,-0.699989765870427,
6.34648535696571));
#190022=CARTESIAN_POINT('Ctrl Pts',(5.20565637684031,-2.29261692655398,
6.2968759819657));
#190023=CARTESIAN_POINT('Ctrl Pts',(6.79828353752388,-3.88524408723754,
6.2472666069657));
#190024=CARTESIAN_POINT('Ctrl Pts',(6.79828353752389,-6.13755901767999,
6.1976572319657));
#190025=CARTESIAN_POINT('Ctrl Pts',(6.79828353752389,-8.38987394812244,
6.1480478569657));
#190026=CARTESIAN_POINT('Ctrl Pts',(5.20565637684033,-9.982501108806,6.0984384819657));
#190027=CARTESIAN_POINT('Ctrl Pts',(3.61302921615678,-11.5751282694896,
6.04882910696571));
#190028=CARTESIAN_POINT('Ctrl Pts',(1.36071428571433,-11.5751282694896,
5.99921973196571));
#190029=CARTESIAN_POINT('Ctrl Pts',(-0.792169330833731,-11.5751282694896,
5.95180042606799));
#190030=CARTESIAN_POINT('Ctrl Pts',(-2.36155504701614,-10.1013791930713,
5.90378754385568));
#190031=CARTESIAN_POINT('Ctrl Pts',(1.36071428571437,-12.1336469966959,
18.2279306694657));
#190032=CARTESIAN_POINT('Ctrl Pts',(-1.12294667637628,-12.1336469966959,
18.1783212944657));
#190033=CARTESIAN_POINT('Ctrl Pts',(-2.87916018483889,-10.3774334882333,
18.1287119194657));
#190034=CARTESIAN_POINT('Ctrl Pts',(-4.6353736933015,-8.62121997977068,
18.0791025444657));
#190035=CARTESIAN_POINT('Ctrl Pts',(-4.63537369330151,-6.13755901768002,
18.0294931694657));
#190036=CARTESIAN_POINT('Ctrl Pts',(-4.63537369330151,-3.65389805558936,
17.9798837944657));
#190037=CARTESIAN_POINT('Ctrl Pts',(-2.87916018483891,-1.89768454712676,
17.9302744194657));
#190038=CARTESIAN_POINT('Ctrl Pts',(-1.12294667637631,-0.141471038664144,
17.8806650444657));
#190039=CARTESIAN_POINT('Ctrl Pts',(1.36071428571434,-0.141471038664139,
17.8310556694657));
#190040=CARTESIAN_POINT('Ctrl Pts',(3.84437524780499,-0.141471038664133,
17.7814462944657));
#190041=CARTESIAN_POINT('Ctrl Pts',(5.6005887562676,-1.89768454712673,17.7318369194657));
#190042=CARTESIAN_POINT('Ctrl Pts',(7.35680226473021,-3.65389805558933,
17.6822275444657));
#190043=CARTESIAN_POINT('Ctrl Pts',(7.35680226473022,-6.13755901767999,
17.6326181694657));
#190044=CARTESIAN_POINT('Ctrl Pts',(7.35680226473023,-8.62121997977064,
17.5830087944657));
#190045=CARTESIAN_POINT('Ctrl Pts',(5.60058875626762,-10.3774334882333,
17.5333994194657));
#190046=CARTESIAN_POINT('Ctrl Pts',(3.84437524780503,-12.1336469966959,
17.4837900444657));
#190047=CARTESIAN_POINT('Ctrl Pts',(1.36071428571437,-12.1336469966959,
17.4341806694657));
#190048=CARTESIAN_POINT('Ctrl Pts',(-1.12294667637629,-12.1336469966959,
17.3845712944657));
#190049=CARTESIAN_POINT('Ctrl Pts',(-2.87916018483889,-10.3774334882333,
17.3349619194657));
#190050=CARTESIAN_POINT('Ctrl Pts',(-4.6353736933015,-8.62121997977068,
17.2853525444657));
#190051=CARTESIAN_POINT('Ctrl Pts',(-4.63537369330151,-6.13755901768002,
17.2357431694657));
#190052=CARTESIAN_POINT('Ctrl Pts',(-4.63537369330152,-3.65389805558936,
17.1861337944657));
#190053=CARTESIAN_POINT('Ctrl Pts',(-2.87916018483892,-1.89768454712676,
17.1365244194657));
#190054=CARTESIAN_POINT('Ctrl Pts',(-1.12294667637632,-0.141471038664144,
17.0869150444657));
#190055=CARTESIAN_POINT('Ctrl Pts',(1.36071428571434,-0.141471038664139,
17.0373056694657));
#190056=CARTESIAN_POINT('Ctrl Pts',(3.84437524780499,-0.141471038664133,
16.9876962944657));
#190057=CARTESIAN_POINT('Ctrl Pts',(5.6005887562676,-1.89768454712673,16.9380869194657));
#190058=CARTESIAN_POINT('Ctrl Pts',(7.35680226473021,-3.65389805558933,
16.8884775444657));
#190059=CARTESIAN_POINT('Ctrl Pts',(7.35680226473022,-6.13755901767999,
16.8388681694657));
#190060=CARTESIAN_POINT('Ctrl Pts',(7.35680226473022,-8.62121997977064,
16.7892587944657));
#190061=CARTESIAN_POINT('Ctrl Pts',(5.60058875626762,-10.3774334882333,
16.7396494194657));
#190062=CARTESIAN_POINT('Ctrl Pts',(3.84437524780502,-12.1336469966959,
16.6900400444657));
#190063=CARTESIAN_POINT('Ctrl Pts',(1.36071428571437,-12.1336469966959,
16.6404306694657));
#190064=CARTESIAN_POINT('Ctrl Pts',(-1.12294667637629,-12.1336469966959,
16.5908212944657));
#190065=CARTESIAN_POINT('Ctrl Pts',(-2.8791601848389,-10.3774334882333,
16.5412119194657));
#190066=CARTESIAN_POINT('Ctrl Pts',(-4.6353736933015,-8.62121997977068,
16.4916025444657));
#190067=CARTESIAN_POINT('Ctrl Pts',(-4.63537369330151,-6.13755901768002,
16.4419931694657));
#190068=CARTESIAN_POINT('Ctrl Pts',(-4.63537369330152,-3.65389805558936,
16.3923837944657));
#190069=CARTESIAN_POINT('Ctrl Pts',(-2.87916018483892,-1.89768454712676,
16.3427744194657));
#190070=CARTESIAN_POINT('Ctrl Pts',(-1.12294667637632,-0.141471038664144,
16.2931650444657));
#190071=CARTESIAN_POINT('Ctrl Pts',(1.36071428571433,-0.141471038664139,
16.2435556694657));
#190072=CARTESIAN_POINT('Ctrl Pts',(3.84437524780499,-0.141471038664133,
16.1939462944657));
#190073=CARTESIAN_POINT('Ctrl Pts',(5.6005887562676,-1.89768454712673,16.1443369194657));
#190074=CARTESIAN_POINT('Ctrl Pts',(7.35680226473021,-3.65389805558933,
16.0947275444657));
#190075=CARTESIAN_POINT('Ctrl Pts',(7.35680226473021,-6.13755901767999,
16.0451181694657));
#190076=CARTESIAN_POINT('Ctrl Pts',(7.35680226473022,-8.62121997977064,
15.9955087944657));
#190077=CARTESIAN_POINT('Ctrl Pts',(5.60058875626762,-10.3774334882333,
15.9458994194657));
#190078=CARTESIAN_POINT('Ctrl Pts',(3.84437524780502,-12.1336469966959,
15.8962900444657));
#190079=CARTESIAN_POINT('Ctrl Pts',(1.36071428571436,-12.1336469966959,
15.8466806694657));
#190080=CARTESIAN_POINT('Ctrl Pts',(-1.12294667637629,-12.1336469966959,
15.7970712944657));
#190081=CARTESIAN_POINT('Ctrl Pts',(-2.8791601848389,-10.3774334882333,
15.7474619194657));
#190082=CARTESIAN_POINT('Ctrl Pts',(-4.63537369330151,-8.62121997977068,
15.6978525444657));
#190083=CARTESIAN_POINT('Ctrl Pts',(-4.63537369330152,-6.13755901768002,
15.6482431694657));
#190084=CARTESIAN_POINT('Ctrl Pts',(-4.63537369330152,-3.65389805558936,
15.5986337944657));
#190085=CARTESIAN_POINT('Ctrl Pts',(-2.87916018483892,-1.89768454712676,
15.5490244194657));
#190086=CARTESIAN_POINT('Ctrl Pts',(-1.12294667637632,-0.141471038664144,
15.4994150444657));
#190087=CARTESIAN_POINT('Ctrl Pts',(1.36071428571433,-0.141471038664139,
15.4498056694657));
#190088=CARTESIAN_POINT('Ctrl Pts',(3.84437524780498,-0.141471038664133,
15.4001962944657));
#190089=CARTESIAN_POINT('Ctrl Pts',(5.60058875626759,-1.89768454712673,
15.3505869194657));
#190090=CARTESIAN_POINT('Ctrl Pts',(7.3568022647302,-3.65389805558933,15.3009775444657));
#190091=CARTESIAN_POINT('Ctrl Pts',(7.35680226473021,-6.13755901767999,
15.2513681694657));
#190092=CARTESIAN_POINT('Ctrl Pts',(7.35680226473022,-8.62121997977064,
15.2017587944657));
#190093=CARTESIAN_POINT('Ctrl Pts',(5.60058875626762,-10.3774334882333,
15.1521494194657));
#190094=CARTESIAN_POINT('Ctrl Pts',(3.84437524780502,-12.1336469966959,
15.1025400444657));
#190095=CARTESIAN_POINT('Ctrl Pts',(1.36071428571436,-12.1336469966959,
15.0529306694657));
#190096=CARTESIAN_POINT('Ctrl Pts',(-1.12294667637629,-12.1336469966959,
15.0033212944657));
#190097=CARTESIAN_POINT('Ctrl Pts',(-2.8791601848389,-10.3774334882333,
14.9537119194657));
#190098=CARTESIAN_POINT('Ctrl Pts',(-4.63537369330151,-8.62121997977068,
14.9041025444657));
#190099=CARTESIAN_POINT('Ctrl Pts',(-4.63537369330152,-6.13755901768002,
14.8544931694657));
#190100=CARTESIAN_POINT('Ctrl Pts',(-4.63537369330153,-3.65389805558936,
14.8048837944657));
#190101=CARTESIAN_POINT('Ctrl Pts',(-2.87916018483893,-1.89768454712676,
14.7552744194657));
#190102=CARTESIAN_POINT('Ctrl Pts',(-1.12294667637633,-0.141471038664144,
14.7056650444657));
#190103=CARTESIAN_POINT('Ctrl Pts',(1.36071428571433,-0.141471038664139,
14.6560556694657));
#190104=CARTESIAN_POINT('Ctrl Pts',(3.84437524780498,-0.141471038664133,
14.6064462944657));
#190105=CARTESIAN_POINT('Ctrl Pts',(5.60058875626759,-1.89768454712673,
14.5568369194657));
#190106=CARTESIAN_POINT('Ctrl Pts',(7.3568022647302,-3.65389805558933,14.5072275444657));
#190107=CARTESIAN_POINT('Ctrl Pts',(7.35680226473021,-6.13755901767999,
14.4576181694657));
#190108=CARTESIAN_POINT('Ctrl Pts',(7.35680226473021,-8.62121997977064,
14.4080087944657));
#190109=CARTESIAN_POINT('Ctrl Pts',(5.60058875626761,-10.3774334882333,
14.3583994194657));
#190110=CARTESIAN_POINT('Ctrl Pts',(3.84437524780501,-12.1336469966959,
14.3087900444657));
#190111=CARTESIAN_POINT('Ctrl Pts',(1.36071428571436,-12.1336469966959,
14.2591806694657));
#190112=CARTESIAN_POINT('Ctrl Pts',(-1.1229466763763,-12.1336469966959,
14.2095712944657));
#190113=CARTESIAN_POINT('Ctrl Pts',(-2.8791601848389,-10.3774334882333,
14.1599619194657));
#190114=CARTESIAN_POINT('Ctrl Pts',(-4.63537369330151,-8.62121997977068,
14.1103525444657));
#190115=CARTESIAN_POINT('Ctrl Pts',(-4.63537369330152,-6.13755901768002,
14.0607431694657));
#190116=CARTESIAN_POINT('Ctrl Pts',(-4.63537369330153,-3.65389805558936,
14.0111337944657));
#190117=CARTESIAN_POINT('Ctrl Pts',(-2.87916018483893,-1.89768454712676,
13.9615244194657));
#190118=CARTESIAN_POINT('Ctrl Pts',(-1.12294667637633,-0.141471038664144,
13.9119150444657));
#190119=CARTESIAN_POINT('Ctrl Pts',(1.36071428571432,-0.141471038664139,
13.8623056694657));
#190120=CARTESIAN_POINT('Ctrl Pts',(3.84437524780498,-0.141471038664133,
13.8126962944657));
#190121=CARTESIAN_POINT('Ctrl Pts',(5.60058875626759,-1.89768454712673,
13.7630869194657));
#190122=CARTESIAN_POINT('Ctrl Pts',(7.3568022647302,-3.65389805558933,13.7134775444657));
#190123=CARTESIAN_POINT('Ctrl Pts',(7.35680226473021,-6.13755901767999,
13.6638681694657));
#190124=CARTESIAN_POINT('Ctrl Pts',(7.35680226473021,-8.62121997977064,
13.6142587944657));
#190125=CARTESIAN_POINT('Ctrl Pts',(5.60058875626761,-10.3774334882333,
13.5646494194657));
#190126=CARTESIAN_POINT('Ctrl Pts',(3.84437524780501,-12.1336469966959,
13.5150400444657));
#190127=CARTESIAN_POINT('Ctrl Pts',(1.36071428571436,-12.1336469966959,
13.4654306694657));
#190128=CARTESIAN_POINT('Ctrl Pts',(-1.1229466763763,-12.1336469966959,
13.4158212944657));
#190129=CARTESIAN_POINT('Ctrl Pts',(-2.87916018483891,-10.3774334882333,
13.3662119194657));
#190130=CARTESIAN_POINT('Ctrl Pts',(-4.63537369330152,-8.62121997977068,
13.3166025444657));
#190131=CARTESIAN_POINT('Ctrl Pts',(-4.63537369330153,-6.13755901768002,
13.2669931694657));
#190132=CARTESIAN_POINT('Ctrl Pts',(-4.63537369330153,-3.65389805558936,
13.2173837944657));
#190133=CARTESIAN_POINT('Ctrl Pts',(-2.87916018483893,-1.89768454712676,
13.1677744194657));
#190134=CARTESIAN_POINT('Ctrl Pts',(-1.12294667637633,-0.141471038664144,
13.1181650444657));
#190135=CARTESIAN_POINT('Ctrl Pts',(1.36071428571432,-0.141471038664139,
13.0685556694657));
#190136=CARTESIAN_POINT('Ctrl Pts',(3.84437524780497,-0.141471038664133,
13.0189462944657));
#190137=CARTESIAN_POINT('Ctrl Pts',(5.60058875626759,-1.89768454712673,
12.9693369194657));
#190138=CARTESIAN_POINT('Ctrl Pts',(7.3568022647302,-3.65389805558933,12.9197275444657));
#190139=CARTESIAN_POINT('Ctrl Pts',(7.3568022647302,-6.13755901767999,12.8701181694657));
#190140=CARTESIAN_POINT('Ctrl Pts',(7.35680226473021,-8.62121997977064,
12.8205087944657));
#190141=CARTESIAN_POINT('Ctrl Pts',(5.60058875626761,-10.3774334882333,
12.7708994194657));
#190142=CARTESIAN_POINT('Ctrl Pts',(3.84437524780501,-12.1336469966959,
12.7212900444657));
#190143=CARTESIAN_POINT('Ctrl Pts',(1.36071428571435,-12.1336469966959,
12.6716806694657));
#190144=CARTESIAN_POINT('Ctrl Pts',(-1.1229466763763,-12.1336469966959,
12.6220712944657));
#190145=CARTESIAN_POINT('Ctrl Pts',(-2.87916018483891,-10.3774334882333,
12.5724619194657));
#190146=CARTESIAN_POINT('Ctrl Pts',(-4.63537369330152,-8.62121997977068,
12.5228525444657));
#190147=CARTESIAN_POINT('Ctrl Pts',(-4.63537369330153,-6.13755901768002,
12.4732431694657));
#190148=CARTESIAN_POINT('Ctrl Pts',(-4.63537369330153,-3.65389805558936,
12.4236337944657));
#190149=CARTESIAN_POINT('Ctrl Pts',(-2.87916018483893,-1.89768454712676,
12.3740244194657));
#190150=CARTESIAN_POINT('Ctrl Pts',(-1.12294667637633,-0.141471038664144,
12.3244150444657));
#190151=CARTESIAN_POINT('Ctrl Pts',(1.36071428571432,-0.141471038664139,
12.2748056694657));
#190152=CARTESIAN_POINT('Ctrl Pts',(3.84437524780497,-0.141471038664133,
12.2251962944657));
#190153=CARTESIAN_POINT('Ctrl Pts',(5.60058875626758,-1.89768454712673,
12.1755869194657));
#190154=CARTESIAN_POINT('Ctrl Pts',(7.35680226473019,-3.65389805558933,
12.1259775444657));
#190155=CARTESIAN_POINT('Ctrl Pts',(7.3568022647302,-6.13755901767999,12.0763681694657));
#190156=CARTESIAN_POINT('Ctrl Pts',(7.35680226473021,-8.62121997977064,
12.0267587944657));
#190157=CARTESIAN_POINT('Ctrl Pts',(5.60058875626761,-10.3774334882333,
11.9771494194657));
#190158=CARTESIAN_POINT('Ctrl Pts',(3.844375247805,-12.1336469966959,11.9275400444657));
#190159=CARTESIAN_POINT('Ctrl Pts',(1.36071428571435,-12.1336469966959,
11.8779306694657));
#190160=CARTESIAN_POINT('Ctrl Pts',(-1.12294667637631,-12.1336469966959,
11.8283212944657));
#190161=CARTESIAN_POINT('Ctrl Pts',(-2.87916018483891,-10.3774334882333,
11.7787119194657));
#190162=CARTESIAN_POINT('Ctrl Pts',(-4.63537369330152,-8.62121997977068,
11.7291025444657));
#190163=CARTESIAN_POINT('Ctrl Pts',(-4.63537369330153,-6.13755901768002,
11.6794931694657));
#190164=CARTESIAN_POINT('Ctrl Pts',(-4.63537369330154,-3.65389805558936,
11.6298837944657));
#190165=CARTESIAN_POINT('Ctrl Pts',(-2.87916018483894,-1.89768454712676,
11.5802744194657));
#190166=CARTESIAN_POINT('Ctrl Pts',(-1.12294667637634,-0.141471038664144,
11.5306650444657));
#190167=CARTESIAN_POINT('Ctrl Pts',(1.36071428571432,-0.141471038664139,
11.4810556694657));
#190168=CARTESIAN_POINT('Ctrl Pts',(3.84437524780497,-0.141471038664133,
11.4314462944657));
#190169=CARTESIAN_POINT('Ctrl Pts',(5.60058875626758,-1.89768454712673,
11.3818369194657));
#190170=CARTESIAN_POINT('Ctrl Pts',(7.35680226473019,-3.65389805558933,
11.3322275444657));
#190171=CARTESIAN_POINT('Ctrl Pts',(7.3568022647302,-6.13755901767999,11.2826181694657));
#190172=CARTESIAN_POINT('Ctrl Pts',(7.3568022647302,-8.62121997977064,11.2330087944657));
#190173=CARTESIAN_POINT('Ctrl Pts',(5.6005887562676,-10.3774334882333,11.1833994194657));
#190174=CARTESIAN_POINT('Ctrl Pts',(3.844375247805,-12.1336469966959,11.1337900444657));
#190175=CARTESIAN_POINT('Ctrl Pts',(1.36071428571435,-12.1336469966959,
11.0841806694657));
#190176=CARTESIAN_POINT('Ctrl Pts',(-1.12294667637631,-12.1336469966959,
11.0345712944657));
#190177=CARTESIAN_POINT('Ctrl Pts',(-2.87916018483892,-10.3774334882333,
10.9849619194657));
#190178=CARTESIAN_POINT('Ctrl Pts',(-4.63537369330153,-8.62121997977068,
10.9353525444657));
#190179=CARTESIAN_POINT('Ctrl Pts',(-4.63537369330153,-6.13755901768002,
10.8857431694657));
#190180=CARTESIAN_POINT('Ctrl Pts',(-4.63537369330154,-3.65389805558936,
10.8361337944657));
#190181=CARTESIAN_POINT('Ctrl Pts',(-2.87916018483894,-1.89768454712676,
10.7865244194657));
#190182=CARTESIAN_POINT('Ctrl Pts',(-1.12294667637634,-0.141471038664144,
10.7369150444657));
#190183=CARTESIAN_POINT('Ctrl Pts',(1.36071428571431,-0.141471038664139,
10.6873056694657));
#190184=CARTESIAN_POINT('Ctrl Pts',(3.84437524780497,-0.141471038664133,
10.6376962944657));
#190185=CARTESIAN_POINT('Ctrl Pts',(5.60058875626758,-1.89768454712673,
10.5880869194657));
#190186=CARTESIAN_POINT('Ctrl Pts',(7.35680226473019,-3.65389805558933,
10.5384775444657));
#190187=CARTESIAN_POINT('Ctrl Pts',(7.35680226473019,-6.13755901767999,
10.4888681694657));
#190188=CARTESIAN_POINT('Ctrl Pts',(7.3568022647302,-8.62121997977064,10.4392587944657));
#190189=CARTESIAN_POINT('Ctrl Pts',(5.6005887562676,-10.3774334882333,10.3896494194657));
#190190=CARTESIAN_POINT('Ctrl Pts',(3.844375247805,-12.1336469966959,10.3400400444657));
#190191=CARTESIAN_POINT('Ctrl Pts',(1.36071428571435,-12.1336469966959,
10.2904306694657));
#190192=CARTESIAN_POINT('Ctrl Pts',(-1.12294667637631,-12.1336469966959,
10.2408212944657));
#190193=CARTESIAN_POINT('Ctrl Pts',(-2.87916018483892,-10.3774334882333,
10.1912119194657));
#190194=CARTESIAN_POINT('Ctrl Pts',(-4.63537369330153,-8.62121997977068,
10.1416025444657));
#190195=CARTESIAN_POINT('Ctrl Pts',(-4.63537369330154,-6.13755901768002,
10.0919931694657));
#190196=CARTESIAN_POINT('Ctrl Pts',(-4.63537369330154,-3.65389805558936,
10.0423837944657));
#190197=CARTESIAN_POINT('Ctrl Pts',(-2.87916018483894,-1.89768454712676,
9.99277441946573));
#190198=CARTESIAN_POINT('Ctrl Pts',(-1.12294667637634,-0.141471038664144,
9.94316504446573));
#190199=CARTESIAN_POINT('Ctrl Pts',(1.36071428571431,-0.141471038664139,
9.89355566946572));
#190200=CARTESIAN_POINT('Ctrl Pts',(3.84437524780496,-0.141471038664133,
9.84394629446571));
#190201=CARTESIAN_POINT('Ctrl Pts',(5.60058875626757,-1.89768454712673,
9.7943369194657));
#190202=CARTESIAN_POINT('Ctrl Pts',(7.35680226473018,-3.65389805558933,
9.74472754446569));
#190203=CARTESIAN_POINT('Ctrl Pts',(7.35680226473019,-6.13755901767999,
9.69511816946569));
#190204=CARTESIAN_POINT('Ctrl Pts',(7.3568022647302,-8.62121997977064,9.6455087944657));
#190205=CARTESIAN_POINT('Ctrl Pts',(5.6005887562676,-10.3774334882333,9.5958994194657));
#190206=CARTESIAN_POINT('Ctrl Pts',(3.844375247805,-12.1336469966959,9.54629004446571));
#190207=CARTESIAN_POINT('Ctrl Pts',(1.36071428571434,-12.1336469966959,
9.49668066946572));
#190208=CARTESIAN_POINT('Ctrl Pts',(-1.12294667637631,-12.1336469966959,
9.44707129446572));
#190209=CARTESIAN_POINT('Ctrl Pts',(-2.87916018483892,-10.3774334882333,
9.39746191946573));
#190210=CARTESIAN_POINT('Ctrl Pts',(-4.63537369330153,-8.62121997977068,
9.34785254446574));
#190211=CARTESIAN_POINT('Ctrl Pts',(-4.63537369330154,-6.13755901768002,
9.29824316946574));
#190212=CARTESIAN_POINT('Ctrl Pts',(-4.63537369330155,-3.65389805558936,
9.24863379446574));
#190213=CARTESIAN_POINT('Ctrl Pts',(-2.87916018483894,-1.89768454712676,
9.19902441946573));
#190214=CARTESIAN_POINT('Ctrl Pts',(-1.12294667637634,-0.141471038664144,
9.14941504446572));
#190215=CARTESIAN_POINT('Ctrl Pts',(1.36071428571431,-0.141471038664139,
9.09980566946571));
#190216=CARTESIAN_POINT('Ctrl Pts',(3.84437524780496,-0.141471038664133,
9.05019629446571));
#190217=CARTESIAN_POINT('Ctrl Pts',(5.60058875626757,-1.89768454712673,
9.0005869194657));
#190218=CARTESIAN_POINT('Ctrl Pts',(7.35680226473018,-3.65389805558933,
8.95097754446569));
#190219=CARTESIAN_POINT('Ctrl Pts',(7.35680226473019,-6.13755901767999,
8.90136816946569));
#190220=CARTESIAN_POINT('Ctrl Pts',(7.3568022647302,-8.62121997977064,8.8517587944657));
#190221=CARTESIAN_POINT('Ctrl Pts',(5.60058875626759,-10.3774334882333,
8.8021494194657));
#190222=CARTESIAN_POINT('Ctrl Pts',(3.84437524780499,-12.1336469966959,
8.75254004446571));
#190223=CARTESIAN_POINT('Ctrl Pts',(1.36071428571434,-12.1336469966959,
8.70293066946572));
#190224=CARTESIAN_POINT('Ctrl Pts',(-1.12294667637632,-12.1336469966959,
8.65332129446573));
#190225=CARTESIAN_POINT('Ctrl Pts',(-2.87916018483892,-10.3774334882333,
8.60371191946573));
#190226=CARTESIAN_POINT('Ctrl Pts',(-4.63537369330153,-8.62121997977068,
8.55410254446574));
#190227=CARTESIAN_POINT('Ctrl Pts',(-4.63537369330154,-6.13755901768002,
8.50449316946573));
#190228=CARTESIAN_POINT('Ctrl Pts',(-4.63537369330155,-3.65389805558936,
8.45488379446574));
#190229=CARTESIAN_POINT('Ctrl Pts',(-2.87916018483895,-1.89768454712676,
8.40527441946573));
#190230=CARTESIAN_POINT('Ctrl Pts',(-1.12294667637635,-0.141471038664144,
8.35566504446572));
#190231=CARTESIAN_POINT('Ctrl Pts',(1.36071428571431,-0.141471038664139,
8.30605566946572));
#190232=CARTESIAN_POINT('Ctrl Pts',(3.84437524780496,-0.141471038664133,
8.25644629446571));
#190233=CARTESIAN_POINT('Ctrl Pts',(5.60058875626757,-1.89768454712673,
8.2068369194657));
#190234=CARTESIAN_POINT('Ctrl Pts',(7.35680226473018,-3.65389805558933,
8.15722754446569));
#190235=CARTESIAN_POINT('Ctrl Pts',(7.35680226473019,-6.13755901767999,
8.1076181694657));
#190236=CARTESIAN_POINT('Ctrl Pts',(7.35680226473019,-8.62121997977064,
8.05800879446569));
#190237=CARTESIAN_POINT('Ctrl Pts',(5.60058875626759,-10.3774334882333,
8.0083994194657));
#190238=CARTESIAN_POINT('Ctrl Pts',(3.84437524780499,-12.1336469966959,
7.95879004446571));
#190239=CARTESIAN_POINT('Ctrl Pts',(1.36071428571434,-12.1336469966959,
7.90918066946572));
#190240=CARTESIAN_POINT('Ctrl Pts',(-1.12294667637632,-12.1336469966959,
7.85957129446573));
#190241=CARTESIAN_POINT('Ctrl Pts',(-2.87916018483893,-10.3774334882333,
7.80996191946573));
#190242=CARTESIAN_POINT('Ctrl Pts',(-4.63537369330154,-8.62121997977068,
7.76035254446574));
#190243=CARTESIAN_POINT('Ctrl Pts',(-4.63537369330154,-6.13755901768002,
7.71074316946574));
#190244=CARTESIAN_POINT('Ctrl Pts',(-4.63537369330155,-3.65389805558936,
7.66113379446574));
#190245=CARTESIAN_POINT('Ctrl Pts',(-2.87916018483895,-1.89768454712676,
7.61152441946573));
#190246=CARTESIAN_POINT('Ctrl Pts',(-1.12294667637635,-0.141471038664144,
7.56191504446572));
#190247=CARTESIAN_POINT('Ctrl Pts',(1.3607142857143,-0.141471038664139,
7.51230566946572));
#190248=CARTESIAN_POINT('Ctrl Pts',(3.84437524780496,-0.141471038664133,
7.46269629446571));
#190249=CARTESIAN_POINT('Ctrl Pts',(5.60058875626757,-1.89768454712673,
7.4130869194657));
#190250=CARTESIAN_POINT('Ctrl Pts',(7.35680226473017,-3.65389805558933,
7.36347754446569));
#190251=CARTESIAN_POINT('Ctrl Pts',(7.35680226473018,-6.13755901767999,
7.3138681694657));
#190252=CARTESIAN_POINT('Ctrl Pts',(7.35680226473019,-8.62121997977064,
7.2642587944657));
#190253=CARTESIAN_POINT('Ctrl Pts',(5.60058875626759,-10.3774334882333,
7.2146494194657));
#190254=CARTESIAN_POINT('Ctrl Pts',(3.84437524780499,-12.1336469966959,
7.16504004446571));
#190255=CARTESIAN_POINT('Ctrl Pts',(1.36071428571433,-12.1336469966959,
7.11543066946572));
#190256=CARTESIAN_POINT('Ctrl Pts',(-1.12294667637632,-12.1336469966959,
7.06582129446573));
#190257=CARTESIAN_POINT('Ctrl Pts',(-2.87916018483893,-10.3774334882333,
7.01621191946573));
#190258=CARTESIAN_POINT('Ctrl Pts',(-4.63537369330154,-8.62121997977068,
6.96660254446574));
#190259=CARTESIAN_POINT('Ctrl Pts',(-4.63537369330155,-6.13755901768002,
6.91699316946574));
#190260=CARTESIAN_POINT('Ctrl Pts',(-4.63537369330155,-3.65389805558936,
6.86738379446574));
#190261=CARTESIAN_POINT('Ctrl Pts',(-2.87916018483895,-1.89768454712676,
6.81777441946573));
#190262=CARTESIAN_POINT('Ctrl Pts',(-1.12294667637635,-0.141471038664144,
6.76816504446573));
#190263=CARTESIAN_POINT('Ctrl Pts',(1.3607142857143,-0.141471038664139,
6.71855566946572));
#190264=CARTESIAN_POINT('Ctrl Pts',(3.84437524780495,-0.141471038664133,
6.66894629446571));
#190265=CARTESIAN_POINT('Ctrl Pts',(5.60058875626756,-1.89768454712673,
6.6193369194657));
#190266=CARTESIAN_POINT('Ctrl Pts',(7.35680226473017,-3.65389805558933,
6.5697275444657));
#190267=CARTESIAN_POINT('Ctrl Pts',(7.35680226473018,-6.13755901767999,
6.52011816946569));
#190268=CARTESIAN_POINT('Ctrl Pts',(7.35680226473019,-8.62121997977064,
6.47050879446569));
#190269=CARTESIAN_POINT('Ctrl Pts',(5.60058875626759,-10.3774334882333,
6.4208994194657));
#190270=CARTESIAN_POINT('Ctrl Pts',(3.84437524780499,-12.1336469966959,
6.37129004446571));
#190271=CARTESIAN_POINT('Ctrl Pts',(1.36071428571433,-12.1336469966959,
6.32168066946572));
#190272=CARTESIAN_POINT('Ctrl Pts',(-1.0133022969909,-12.1336469966959,
6.27426136356799));
#190273=CARTESIAN_POINT('Ctrl Pts',(-2.74388712110306,-10.508522108722,
6.22624848135568));
#190274=CARTESIAN_POINT('Ctrl Pts',(2.32591428571429,-0.263200650536821,
6.67367626893855));
#190275=CARTESIAN_POINT('Ctrl Pts',(2.3259142857143,-0.312737737217564,
6.64528413529535));
#190276=CARTESIAN_POINT('Ctrl Pts',(2.32591428571431,-0.362277026585108,
6.61689584438257));
#190277=CARTESIAN_POINT('Ctrl Pts',(2.32591428571431,-0.461360350763139,
6.56012754587836));
#190278=CARTESIAN_POINT('Ctrl Pts',(2.32591428571428,-0.510904385770723,
6.5317475378191));
#190279=CARTESIAN_POINT('Ctrl Pts',(2.32591428571428,-0.56045098166892,
6.50337200173801));
#190280=CARTESIAN_POINT('Ctrl Pts',(2.32591428571428,-0.635741057557967,
6.46025307043289));
#190281=CARTESIAN_POINT('Ctrl Pts',(2.3259142857145,-0.711037042002805,
6.41714445399584));
#190282=CARTESIAN_POINT('Ctrl Pts',(2.32591428571426,-0.786339686702717,
6.37404747654421));
#190283=CARTESIAN_POINT('Ctrl Pts',(1.55664756574185,-12.0874587996429,
6.30084473196571));
#190284=CARTESIAN_POINT('Ctrl Pts',(2.33297273011193,-12.034426258696,6.30084473196571));
#190285=CARTESIAN_POINT('Ctrl Pts',(3.09102915341179,-11.8276016827557,
6.30084473196568));
#190286=CARTESIAN_POINT('Ctrl Pts',(4.4774135035197,-11.1328266952234,6.30084473196567));
#190287=CARTESIAN_POINT('Ctrl Pts',(5.03620243341182,-10.6849793508464,
6.3008447319626));
#190288=CARTESIAN_POINT('Ctrl Pts',(5.98926809032338,-9.64731469717102,
6.3008447319626));
#190289=CARTESIAN_POINT('Ctrl Pts',(6.38404546098781,-8.99636459713793,
6.30084473196569));
#190290=CARTESIAN_POINT('Ctrl Pts',(6.94574196206732,-7.44467495488663,
6.30084473196569));
#190291=CARTESIAN_POINT('Ctrl Pts',(7.00397031865359,-6.66290737786468,
6.30084473196573));
#190292=CARTESIAN_POINT('Ctrl Pts',(6.93953360715256,-5.38370106555735,
6.30084473196573));
#190293=CARTESIAN_POINT('Ctrl Pts',(6.78003125988536,-4.71606443636736,
6.3008447319657));
#190294=CARTESIAN_POINT('Ctrl Pts',(6.34223174285699,-3.73243734412298,
6.3008447319657));
#190295=CARTESIAN_POINT('Ctrl Pts',(6.14278262050205,-3.38901159079439,
6.3008447319657));
#190296=CARTESIAN_POINT('Ctrl Pts',(5.66528045179512,-2.73895568314785,
6.3008447319657));
#190297=CARTESIAN_POINT('Ctrl Pts',(5.38550265445699,-2.43536873745556,
6.3008447319657));
#190298=CARTESIAN_POINT('Ctrl Pts',(5.07702596978233,-2.16815265966069,
6.3008447319657));
#190299=CARTESIAN_POINT('Origin',(1.36071428571437,-6.13755901768003,17.8558603569657));
#190300=CARTESIAN_POINT('',(2.32591428571433,-0.786339686702723,16.5935787265442));
#190301=CARTESIAN_POINT('',(2.32591428571432,-0.786339686702723,16.628918773934));
#190302=CARTESIAN_POINT('',(0.395514285714327,-0.786339686702718,15.9431419873872));
#190303=CARTESIAN_POINT('Ctrl Pts',(4.76560647736277,-1.89799907218135,
16.628918773934));
#190304=CARTESIAN_POINT('Ctrl Pts',(4.99637120713767,-2.0833317568513,16.6221450887109));
#190305=CARTESIAN_POINT('Ctrl Pts',(5.20565637684035,-2.29261692655398,
16.6156259819657));
#190306=CARTESIAN_POINT('Ctrl Pts',(6.79828353752391,-3.88524408723754,
16.5660166069657));
#190307=CARTESIAN_POINT('Ctrl Pts',(6.79828353752392,-6.13755901767999,
16.5164072319657));
#190308=CARTESIAN_POINT('Ctrl Pts',(6.79828353752393,-8.38987394812244,
16.4667978569657));
#190309=CARTESIAN_POINT('Ctrl Pts',(5.20565637684037,-9.982501108806,16.4171884819657));
#190310=CARTESIAN_POINT('Ctrl Pts',(3.61302921615681,-11.5751282694896,
16.3675791069657));
#190311=CARTESIAN_POINT('Ctrl Pts',(1.36071428571436,-11.5751282694896,
16.3179697319657));
#190312=CARTESIAN_POINT('Ctrl Pts',(-0.891600644728086,-11.5751282694896,
16.2683603569657));
#190313=CARTESIAN_POINT('Ctrl Pts',(-2.48422780541165,-9.98250110880602,
16.2187509819657));
#190314=CARTESIAN_POINT('Ctrl Pts',(-4.07685496609521,-8.38987394812247,
16.1691416069657));
#190315=CARTESIAN_POINT('Ctrl Pts',(-4.07685496609522,-6.13755901768002,
16.1195322319657));
#190316=CARTESIAN_POINT('Ctrl Pts',(-4.07685496609523,-3.88524408723757,
16.0699228569657));
#190317=CARTESIAN_POINT('Ctrl Pts',(-2.48422780541167,-2.29261692655401,
16.0203134819657));
#190318=CARTESIAN_POINT('Ctrl Pts',(-1.28019918199662,-1.08858830313895,
15.9828087169056));
#190319=CARTESIAN_POINT('Ctrl Pts',(0.395514285714327,-0.786339686702718,
15.9431419873872));
#190320=CARTESIAN_POINT('',(0.395514285714329,-0.786339686702729,15.8439232373872));
#190321=CARTESIAN_POINT('',(0.395514285714329,-0.786339686702729,15.8439232373872));
#190322=CARTESIAN_POINT('Ctrl Pts',(2.32591428571433,-0.786339686702723,
16.5935787265442));
#190323=CARTESIAN_POINT('Ctrl Pts',(4.00162775342606,-1.0885883031397,16.5539119970258));
#190324=CARTESIAN_POINT('Ctrl Pts',(5.20565637684035,-2.29261692655398,
16.5164072319657));
#190325=CARTESIAN_POINT('Ctrl Pts',(6.79828353752391,-3.88524408723754,
16.4667978569657));
#190326=CARTESIAN_POINT('Ctrl Pts',(6.79828353752392,-6.13755901767999,
16.4171884819657));
#190327=CARTESIAN_POINT('Ctrl Pts',(6.79828353752393,-8.38987394812244,
16.3675791069657));
#190328=CARTESIAN_POINT('Ctrl Pts',(5.20565637684037,-9.982501108806,16.3179697319657));
#190329=CARTESIAN_POINT('Ctrl Pts',(3.61302921615681,-11.5751282694896,
16.2683603569657));
#190330=CARTESIAN_POINT('Ctrl Pts',(1.36071428571436,-11.5751282694896,
16.2187509819657));
#190331=CARTESIAN_POINT('Ctrl Pts',(-0.891600644728086,-11.5751282694896,
16.1691416069657));
#190332=CARTESIAN_POINT('Ctrl Pts',(-2.48422780541165,-9.98250110880602,
16.1195322319657));
#190333=CARTESIAN_POINT('Ctrl Pts',(-4.07685496609522,-8.38987394812247,
16.0699228569657));
#190334=CARTESIAN_POINT('Ctrl Pts',(-4.07685496609522,-6.13755901768002,
16.0203134819657));
#190335=CARTESIAN_POINT('Ctrl Pts',(-4.07685496609523,-3.88524408723757,
15.9707041069657));
#190336=CARTESIAN_POINT('Ctrl Pts',(-2.48422780541167,-2.29261692655401,
15.9210947319657));
#190337=CARTESIAN_POINT('Ctrl Pts',(-1.28019918199662,-1.08858830313895,
15.8835899669056));
#190338=CARTESIAN_POINT('Ctrl Pts',(0.395514285714329,-0.786339686702729,
15.8439232373872));
#190339=CARTESIAN_POINT('Ctrl Pts',(1.36071428571437,-12.1336469966959,
17.4837900444657));
#190340=CARTESIAN_POINT('Ctrl Pts',(-1.12294667637629,-12.1336469966959,
17.4341806694657));
#190341=CARTESIAN_POINT('Ctrl Pts',(-2.87916018483889,-10.3774334882333,
17.3845712944657));
#190342=CARTESIAN_POINT('Ctrl Pts',(-4.6353736933015,-8.62121997977068,
17.3349619194657));
#190343=CARTESIAN_POINT('Ctrl Pts',(-4.63537369330151,-6.13755901768002,
17.2853525444657));
#190344=CARTESIAN_POINT('Ctrl Pts',(-4.63537369330152,-3.65389805558936,
17.2357431694657));
#190345=CARTESIAN_POINT('Ctrl Pts',(-2.87916018483892,-1.89768454712676,
17.1861337944657));
#190346=CARTESIAN_POINT('Ctrl Pts',(-1.12294667637632,-0.141471038664144,
17.1365244194657));
#190347=CARTESIAN_POINT('Ctrl Pts',(1.36071428571434,-0.141471038664139,
17.0869150444657));
#190348=CARTESIAN_POINT('Ctrl Pts',(3.84437524780499,-0.141471038664133,
17.0373056694657));
#190349=CARTESIAN_POINT('Ctrl Pts',(5.6005887562676,-1.89768454712673,16.9876962944657));
#190350=CARTESIAN_POINT('Ctrl Pts',(7.35680226473021,-3.65389805558933,
16.9380869194657));
#190351=CARTESIAN_POINT('Ctrl Pts',(7.35680226473022,-6.13755901767999,
16.8884775444657));
#190352=CARTESIAN_POINT('Ctrl Pts',(7.35680226473022,-8.62121997977064,
16.8388681694657));
#190353=CARTESIAN_POINT('Ctrl Pts',(5.60058875626762,-10.3774334882333,
16.7892587944657));
#190354=CARTESIAN_POINT('Ctrl Pts',(3.84437524780502,-12.1336469966959,
16.7396494194657));
#190355=CARTESIAN_POINT('Ctrl Pts',(1.36071428571437,-12.1336469966959,
16.6900400444657));
#190356=CARTESIAN_POINT('Ctrl Pts',(-1.12294667637629,-12.1336469966959,
16.6404306694657));
#190357=CARTESIAN_POINT('Ctrl Pts',(-2.8791601848389,-10.3774334882333,
16.5908212944657));
#190358=CARTESIAN_POINT('Ctrl Pts',(-4.6353736933015,-8.62121997977068,
16.5412119194657));
#190359=CARTESIAN_POINT('Ctrl Pts',(-4.63537369330151,-6.13755901768002,
16.4916025444657));
#190360=CARTESIAN_POINT('Ctrl Pts',(-4.63537369330152,-3.65389805558936,
16.4419931694657));
#190361=CARTESIAN_POINT('Ctrl Pts',(-2.87916018483892,-1.89768454712676,
16.3923837944657));
#190362=CARTESIAN_POINT('Ctrl Pts',(-1.12294667637632,-0.141471038664144,
16.3427744194657));
#190363=CARTESIAN_POINT('Ctrl Pts',(1.36071428571433,-0.141471038664139,
16.2931650444657));
#190364=CARTESIAN_POINT('Ctrl Pts',(3.84437524780499,-0.141471038664133,
16.2435556694657));
#190365=CARTESIAN_POINT('Ctrl Pts',(5.6005887562676,-1.89768454712673,16.1939462944657));
#190366=CARTESIAN_POINT('Ctrl Pts',(7.35680226473021,-3.65389805558933,
16.1443369194657));
#190367=CARTESIAN_POINT('Ctrl Pts',(7.35680226473021,-6.13755901767999,
16.0947275444657));
#190368=CARTESIAN_POINT('Ctrl Pts',(7.35680226473022,-8.62121997977064,
16.0451181694657));
#190369=CARTESIAN_POINT('Ctrl Pts',(5.60058875626762,-10.3774334882333,
15.9955087944657));
#190370=CARTESIAN_POINT('Ctrl Pts',(3.84437524780502,-12.1336469966959,
15.9458994194657));
#190371=CARTESIAN_POINT('Ctrl Pts',(1.36071428571436,-12.1336469966959,
15.8962900444657));
#190372=CARTESIAN_POINT('Ctrl Pts',(-1.12294667637629,-12.1336469966959,
15.8466806694657));
#190373=CARTESIAN_POINT('Ctrl Pts',(-2.8791601848389,-10.3774334882333,
15.7970712944657));
#190374=CARTESIAN_POINT('Ctrl Pts',(-4.63537369330151,-8.62121997977068,
15.7474619194657));
#190375=CARTESIAN_POINT('Ctrl Pts',(-4.63537369330152,-6.13755901768002,
15.6978525444657));
#190376=CARTESIAN_POINT('Ctrl Pts',(-4.63537369330152,-3.65389805558936,
15.6482431694657));
#190377=CARTESIAN_POINT('Ctrl Pts',(-2.87916018483892,-1.89768454712676,
15.5986337944657));
#190378=CARTESIAN_POINT('Ctrl Pts',(-1.12294667637632,-0.141471038664144,
15.5490244194657));
#190379=CARTESIAN_POINT('Ctrl Pts',(1.36071428571433,-0.141471038664139,
15.4994150444657));
#190380=CARTESIAN_POINT('Ctrl Pts',(3.84437524780498,-0.141471038664133,
15.4498056694657));
#190381=CARTESIAN_POINT('Ctrl Pts',(5.60058875626759,-1.89768454712673,
15.4001962944657));
#190382=CARTESIAN_POINT('Ctrl Pts',(7.3568022647302,-3.65389805558933,15.3505869194657));
#190383=CARTESIAN_POINT('Ctrl Pts',(7.35680226473021,-6.13755901767999,
15.3009775444657));
#190384=CARTESIAN_POINT('Ctrl Pts',(7.35680226473022,-8.62121997977064,
15.2513681694657));
#190385=CARTESIAN_POINT('Ctrl Pts',(5.60058875626762,-10.3774334882333,
15.2017587944657));
#190386=CARTESIAN_POINT('Ctrl Pts',(3.84437524780502,-12.1336469966959,
15.1521494194657));
#190387=CARTESIAN_POINT('Ctrl Pts',(1.36071428571436,-12.1336469966959,
15.1025400444657));
#190388=CARTESIAN_POINT('Ctrl Pts',(-1.12294667637629,-12.1336469966959,
15.0529306694657));
#190389=CARTESIAN_POINT('Ctrl Pts',(-2.8791601848389,-10.3774334882333,
15.0033212944657));
#190390=CARTESIAN_POINT('Ctrl Pts',(-4.63537369330151,-8.62121997977068,
14.9537119194657));
#190391=CARTESIAN_POINT('Ctrl Pts',(-4.63537369330152,-6.13755901768002,
14.9041025444657));
#190392=CARTESIAN_POINT('Ctrl Pts',(-4.63537369330153,-3.65389805558936,
14.8544931694657));
#190393=CARTESIAN_POINT('Ctrl Pts',(-2.87916018483893,-1.89768454712676,
14.8048837944657));
#190394=CARTESIAN_POINT('Ctrl Pts',(-1.12294667637632,-0.141471038664144,
14.7552744194657));
#190395=CARTESIAN_POINT('Ctrl Pts',(1.36071428571433,-0.141471038664139,
14.7056650444657));
#190396=CARTESIAN_POINT('Ctrl Pts',(3.84437524780498,-0.141471038664133,
14.6560556694657));
#190397=CARTESIAN_POINT('Ctrl Pts',(5.60058875626759,-1.89768454712673,
14.6064462944657));
#190398=CARTESIAN_POINT('Ctrl Pts',(7.3568022647302,-3.65389805558933,14.5568369194657));
#190399=CARTESIAN_POINT('Ctrl Pts',(7.35680226473021,-6.13755901767999,
14.5072275444657));
#190400=CARTESIAN_POINT('Ctrl Pts',(7.35680226473021,-8.62121997977064,
14.4576181694657));
#190401=CARTESIAN_POINT('Ctrl Pts',(5.60058875626761,-10.3774334882333,
14.4080087944657));
#190402=CARTESIAN_POINT('Ctrl Pts',(3.84437524780501,-12.1336469966959,
14.3583994194657));
#190403=CARTESIAN_POINT('Ctrl Pts',(1.36071428571436,-12.1336469966959,
14.3087900444657));
#190404=CARTESIAN_POINT('Ctrl Pts',(-1.1229466763763,-12.1336469966959,
14.2591806694657));
#190405=CARTESIAN_POINT('Ctrl Pts',(-2.8791601848389,-10.3774334882333,
14.2095712944657));
#190406=CARTESIAN_POINT('Ctrl Pts',(-4.63537369330151,-8.62121997977068,
14.1599619194657));
#190407=CARTESIAN_POINT('Ctrl Pts',(-4.63537369330152,-6.13755901768002,
14.1103525444657));
#190408=CARTESIAN_POINT('Ctrl Pts',(-4.63537369330153,-3.65389805558936,
14.0607431694657));
#190409=CARTESIAN_POINT('Ctrl Pts',(-2.87916018483893,-1.89768454712676,
14.0111337944657));
#190410=CARTESIAN_POINT('Ctrl Pts',(-1.12294667637633,-0.141471038664144,
13.9615244194657));
#190411=CARTESIAN_POINT('Ctrl Pts',(1.36071428571432,-0.141471038664139,
13.9119150444657));
#190412=CARTESIAN_POINT('Ctrl Pts',(3.84437524780498,-0.141471038664133,
13.8623056694657));
#190413=CARTESIAN_POINT('Ctrl Pts',(5.60058875626759,-1.89768454712673,
13.8126962944657));
#190414=CARTESIAN_POINT('Ctrl Pts',(7.3568022647302,-3.65389805558933,13.7630869194657));
#190415=CARTESIAN_POINT('Ctrl Pts',(7.35680226473021,-6.13755901767999,
13.7134775444657));
#190416=CARTESIAN_POINT('Ctrl Pts',(7.35680226473021,-8.62121997977064,
13.6638681694657));
#190417=CARTESIAN_POINT('Ctrl Pts',(5.60058875626761,-10.3774334882333,
13.6142587944657));
#190418=CARTESIAN_POINT('Ctrl Pts',(3.84437524780501,-12.1336469966959,
13.5646494194657));
#190419=CARTESIAN_POINT('Ctrl Pts',(1.36071428571436,-12.1336469966959,
13.5150400444657));
#190420=CARTESIAN_POINT('Ctrl Pts',(-1.1229466763763,-12.1336469966959,
13.4654306694657));
#190421=CARTESIAN_POINT('Ctrl Pts',(-2.87916018483891,-10.3774334882333,
13.4158212944657));
#190422=CARTESIAN_POINT('Ctrl Pts',(-4.63537369330152,-8.62121997977068,
13.3662119194657));
#190423=CARTESIAN_POINT('Ctrl Pts',(-4.63537369330153,-6.13755901768002,
13.3166025444657));
#190424=CARTESIAN_POINT('Ctrl Pts',(-4.63537369330153,-3.65389805558936,
13.2669931694657));
#190425=CARTESIAN_POINT('Ctrl Pts',(-2.87916018483893,-1.89768454712676,
13.2173837944657));
#190426=CARTESIAN_POINT('Ctrl Pts',(-1.12294667637633,-0.141471038664144,
13.1677744194657));
#190427=CARTESIAN_POINT('Ctrl Pts',(1.36071428571432,-0.141471038664139,
13.1181650444657));
#190428=CARTESIAN_POINT('Ctrl Pts',(3.84437524780497,-0.141471038664133,
13.0685556694657));
#190429=CARTESIAN_POINT('Ctrl Pts',(5.60058875626759,-1.89768454712673,
13.0189462944657));
#190430=CARTESIAN_POINT('Ctrl Pts',(7.3568022647302,-3.65389805558933,12.9693369194657));
#190431=CARTESIAN_POINT('Ctrl Pts',(7.3568022647302,-6.13755901767999,12.9197275444657));
#190432=CARTESIAN_POINT('Ctrl Pts',(7.35680226473021,-8.62121997977064,
12.8701181694657));
#190433=CARTESIAN_POINT('Ctrl Pts',(5.60058875626761,-10.3774334882333,
12.8205087944657));
#190434=CARTESIAN_POINT('Ctrl Pts',(3.84437524780501,-12.1336469966959,
12.7708994194657));
#190435=CARTESIAN_POINT('Ctrl Pts',(1.36071428571435,-12.1336469966959,
12.7212900444657));
#190436=CARTESIAN_POINT('Ctrl Pts',(-1.1229466763763,-12.1336469966959,
12.6716806694657));
#190437=CARTESIAN_POINT('Ctrl Pts',(-2.87916018483891,-10.3774334882333,
12.6220712944657));
#190438=CARTESIAN_POINT('Ctrl Pts',(-4.63537369330152,-8.62121997977068,
12.5724619194657));
#190439=CARTESIAN_POINT('Ctrl Pts',(-4.63537369330153,-6.13755901768002,
12.5228525444657));
#190440=CARTESIAN_POINT('Ctrl Pts',(-4.63537369330153,-3.65389805558936,
12.4732431694657));
#190441=CARTESIAN_POINT('Ctrl Pts',(-2.87916018483893,-1.89768454712676,
12.4236337944657));
#190442=CARTESIAN_POINT('Ctrl Pts',(-1.12294667637633,-0.141471038664144,
12.3740244194657));
#190443=CARTESIAN_POINT('Ctrl Pts',(1.36071428571432,-0.141471038664139,
12.3244150444657));
#190444=CARTESIAN_POINT('Ctrl Pts',(3.84437524780497,-0.141471038664133,
12.2748056694657));
#190445=CARTESIAN_POINT('Ctrl Pts',(5.60058875626758,-1.89768454712673,
12.2251962944657));
#190446=CARTESIAN_POINT('Ctrl Pts',(7.35680226473019,-3.65389805558933,
12.1755869194657));
#190447=CARTESIAN_POINT('Ctrl Pts',(7.3568022647302,-6.13755901767999,12.1259775444657));
#190448=CARTESIAN_POINT('Ctrl Pts',(7.35680226473021,-8.62121997977064,
12.0763681694657));
#190449=CARTESIAN_POINT('Ctrl Pts',(5.60058875626761,-10.3774334882333,
12.0267587944657));
#190450=CARTESIAN_POINT('Ctrl Pts',(3.844375247805,-12.1336469966959,11.9771494194657));
#190451=CARTESIAN_POINT('Ctrl Pts',(1.36071428571435,-12.1336469966959,
11.9275400444657));
#190452=CARTESIAN_POINT('Ctrl Pts',(-1.12294667637631,-12.1336469966959,
11.8779306694657));
#190453=CARTESIAN_POINT('Ctrl Pts',(-2.87916018483891,-10.3774334882333,
11.8283212944657));
#190454=CARTESIAN_POINT('Ctrl Pts',(-4.63537369330152,-8.62121997977068,
11.7787119194657));
#190455=CARTESIAN_POINT('Ctrl Pts',(-4.63537369330153,-6.13755901768002,
11.7291025444657));
#190456=CARTESIAN_POINT('Ctrl Pts',(-4.63537369330154,-3.65389805558936,
11.6794931694657));
#190457=CARTESIAN_POINT('Ctrl Pts',(-2.87916018483894,-1.89768454712676,
11.6298837944657));
#190458=CARTESIAN_POINT('Ctrl Pts',(-1.12294667637634,-0.141471038664144,
11.5802744194657));
#190459=CARTESIAN_POINT('Ctrl Pts',(1.36071428571432,-0.141471038664139,
11.5306650444657));
#190460=CARTESIAN_POINT('Ctrl Pts',(3.84437524780497,-0.141471038664133,
11.4810556694657));
#190461=CARTESIAN_POINT('Ctrl Pts',(5.60058875626758,-1.89768454712673,
11.4314462944657));
#190462=CARTESIAN_POINT('Ctrl Pts',(7.35680226473019,-3.65389805558933,
11.3818369194657));
#190463=CARTESIAN_POINT('Ctrl Pts',(7.3568022647302,-6.13755901767999,11.3322275444657));
#190464=CARTESIAN_POINT('Ctrl Pts',(7.3568022647302,-8.62121997977064,11.2826181694657));
#190465=CARTESIAN_POINT('Ctrl Pts',(5.6005887562676,-10.3774334882333,11.2330087944657));
#190466=CARTESIAN_POINT('Ctrl Pts',(3.844375247805,-12.1336469966959,11.1833994194657));
#190467=CARTESIAN_POINT('Ctrl Pts',(1.36071428571435,-12.1336469966959,
11.1337900444657));
#190468=CARTESIAN_POINT('Ctrl Pts',(-1.12294667637631,-12.1336469966959,
11.0841806694657));
#190469=CARTESIAN_POINT('Ctrl Pts',(-2.87916018483892,-10.3774334882333,
11.0345712944657));
#190470=CARTESIAN_POINT('Ctrl Pts',(-4.63537369330153,-8.62121997977068,
10.9849619194657));
#190471=CARTESIAN_POINT('Ctrl Pts',(-4.63537369330153,-6.13755901768002,
10.9353525444657));
#190472=CARTESIAN_POINT('Ctrl Pts',(-4.63537369330154,-3.65389805558936,
10.8857431694657));
#190473=CARTESIAN_POINT('Ctrl Pts',(-2.87916018483894,-1.89768454712676,
10.8361337944657));
#190474=CARTESIAN_POINT('Ctrl Pts',(-1.12294667637634,-0.141471038664144,
10.7865244194657));
#190475=CARTESIAN_POINT('Ctrl Pts',(1.36071428571431,-0.141471038664139,
10.7369150444657));
#190476=CARTESIAN_POINT('Ctrl Pts',(3.84437524780497,-0.141471038664133,
10.6873056694657));
#190477=CARTESIAN_POINT('Ctrl Pts',(5.60058875626758,-1.89768454712673,
10.6376962944657));
#190478=CARTESIAN_POINT('Ctrl Pts',(7.35680226473019,-3.65389805558933,
10.5880869194657));
#190479=CARTESIAN_POINT('Ctrl Pts',(7.35680226473019,-6.13755901767999,
10.5384775444657));
#190480=CARTESIAN_POINT('Ctrl Pts',(7.3568022647302,-8.62121997977064,10.4888681694657));
#190481=CARTESIAN_POINT('Ctrl Pts',(5.6005887562676,-10.3774334882333,10.4392587944657));
#190482=CARTESIAN_POINT('Ctrl Pts',(3.844375247805,-12.1336469966959,10.3896494194657));
#190483=CARTESIAN_POINT('Ctrl Pts',(1.36071428571435,-12.1336469966959,
10.3400400444657));
#190484=CARTESIAN_POINT('Ctrl Pts',(-1.12294667637631,-12.1336469966959,
10.2904306694657));
#190485=CARTESIAN_POINT('Ctrl Pts',(-2.87916018483892,-10.3774334882333,
10.2408212944657));
#190486=CARTESIAN_POINT('Ctrl Pts',(-4.63537369330153,-8.62121997977068,
10.1912119194657));
#190487=CARTESIAN_POINT('Ctrl Pts',(-4.63537369330154,-6.13755901768002,
10.1416025444657));
#190488=CARTESIAN_POINT('Ctrl Pts',(-4.63537369330154,-3.65389805558936,
10.0919931694657));
#190489=CARTESIAN_POINT('Ctrl Pts',(-2.87916018483894,-1.89768454712676,
10.0423837944657));
#190490=CARTESIAN_POINT('Ctrl Pts',(-1.12294667637634,-0.141471038664144,
9.99277441946572));
#190491=CARTESIAN_POINT('Ctrl Pts',(1.36071428571431,-0.141471038664139,
9.94316504446571));
#190492=CARTESIAN_POINT('Ctrl Pts',(3.84437524780496,-0.141471038664133,
9.89355566946571));
#190493=CARTESIAN_POINT('Ctrl Pts',(5.60058875626757,-1.89768454712673,
9.8439462944657));
#190494=CARTESIAN_POINT('Ctrl Pts',(7.35680226473018,-3.65389805558933,
9.79433691946569));
#190495=CARTESIAN_POINT('Ctrl Pts',(7.35680226473019,-6.13755901767999,
9.74472754446569));
#190496=CARTESIAN_POINT('Ctrl Pts',(7.3568022647302,-8.62121997977064,9.69511816946569));
#190497=CARTESIAN_POINT('Ctrl Pts',(5.6005887562676,-10.3774334882333,9.6455087944657));
#190498=CARTESIAN_POINT('Ctrl Pts',(3.844375247805,-12.1336469966959,9.59589941946571));
#190499=CARTESIAN_POINT('Ctrl Pts',(1.36071428571434,-12.1336469966959,
9.54629004446571));
#190500=CARTESIAN_POINT('Ctrl Pts',(-1.12294667637631,-12.1336469966959,
9.49668066946572));
#190501=CARTESIAN_POINT('Ctrl Pts',(-2.87916018483892,-10.3774334882333,
9.44707129446573));
#190502=CARTESIAN_POINT('Ctrl Pts',(-4.63537369330153,-8.62121997977068,
9.39746191946573));
#190503=CARTESIAN_POINT('Ctrl Pts',(-4.63537369330154,-6.13755901768002,
9.34785254446573));
#190504=CARTESIAN_POINT('Ctrl Pts',(-4.63537369330154,-3.65389805558936,
9.29824316946573));
#190505=CARTESIAN_POINT('Ctrl Pts',(-2.87916018483894,-1.89768454712676,
9.24863379446573));
#190506=CARTESIAN_POINT('Ctrl Pts',(-1.12294667637634,-0.141471038664144,
9.19902441946572));
#190507=CARTESIAN_POINT('Ctrl Pts',(1.36071428571431,-0.141471038664139,
9.14941504446571));
#190508=CARTESIAN_POINT('Ctrl Pts',(3.84437524780496,-0.141471038664133,
9.0998056694657));
#190509=CARTESIAN_POINT('Ctrl Pts',(5.60058875626757,-1.89768454712673,
9.0501962944657));
#190510=CARTESIAN_POINT('Ctrl Pts',(7.35680226473018,-3.65389805558933,
9.00058691946569));
#190511=CARTESIAN_POINT('Ctrl Pts',(7.35680226473019,-6.13755901767999,
8.95097754446569));
#190512=CARTESIAN_POINT('Ctrl Pts',(7.3568022647302,-8.62121997977064,8.90136816946569));
#190513=CARTESIAN_POINT('Ctrl Pts',(5.60058875626759,-10.3774334882333,
8.8517587944657));
#190514=CARTESIAN_POINT('Ctrl Pts',(3.84437524780499,-12.1336469966959,
8.8021494194657));
#190515=CARTESIAN_POINT('Ctrl Pts',(1.36071428571434,-12.1336469966959,
8.75254004446571));
#190516=CARTESIAN_POINT('Ctrl Pts',(-1.12294667637632,-12.1336469966959,
8.70293066946572));
#190517=CARTESIAN_POINT('Ctrl Pts',(-2.87916018483892,-10.3774334882333,
8.65332129446573));
#190518=CARTESIAN_POINT('Ctrl Pts',(-4.63537369330153,-8.62121997977068,
8.60371191946573));
#190519=CARTESIAN_POINT('Ctrl Pts',(-4.63537369330154,-6.13755901768002,
8.55410254446574));
#190520=CARTESIAN_POINT('Ctrl Pts',(-4.63537369330155,-3.65389805558936,
8.50449316946573));
#190521=CARTESIAN_POINT('Ctrl Pts',(-2.87916018483895,-1.89768454712676,
8.45488379446573));
#190522=CARTESIAN_POINT('Ctrl Pts',(-1.12294667637635,-0.141471038664144,
8.40527441946572));
#190523=CARTESIAN_POINT('Ctrl Pts',(1.36071428571431,-0.141471038664139,
8.35566504446571));
#190524=CARTESIAN_POINT('Ctrl Pts',(3.84437524780496,-0.141471038664133,
8.3060556694657));
#190525=CARTESIAN_POINT('Ctrl Pts',(5.60058875626757,-1.89768454712673,
8.2564462944657));
#190526=CARTESIAN_POINT('Ctrl Pts',(7.35680226473018,-3.65389805558933,
8.20683691946569));
#190527=CARTESIAN_POINT('Ctrl Pts',(7.35680226473019,-6.13755901767999,
8.15722754446569));
#190528=CARTESIAN_POINT('Ctrl Pts',(7.35680226473019,-8.62121997977064,
8.10761816946569));
#190529=CARTESIAN_POINT('Ctrl Pts',(5.60058875626759,-10.3774334882333,
8.0580087944657));
#190530=CARTESIAN_POINT('Ctrl Pts',(3.84437524780499,-12.1336469966959,
8.00839941946571));
#190531=CARTESIAN_POINT('Ctrl Pts',(1.36071428571434,-12.1336469966959,
7.95879004446571));
#190532=CARTESIAN_POINT('Ctrl Pts',(-1.12294667637632,-12.1336469966959,
7.90918066946572));
#190533=CARTESIAN_POINT('Ctrl Pts',(-2.87916018483893,-10.3774334882333,
7.85957129446573));
#190534=CARTESIAN_POINT('Ctrl Pts',(-4.63537369330153,-8.62121997977068,
7.80996191946573));
#190535=CARTESIAN_POINT('Ctrl Pts',(-4.63537369330154,-6.13755901768002,
7.76035254446573));
#190536=CARTESIAN_POINT('Ctrl Pts',(-4.63537369330155,-3.65389805558936,
7.71074316946573));
#190537=CARTESIAN_POINT('Ctrl Pts',(-2.87916018483895,-1.89768454712676,
7.66113379446573));
#190538=CARTESIAN_POINT('Ctrl Pts',(-1.12294667637635,-0.141471038664144,
7.61152441946572));
#190539=CARTESIAN_POINT('Ctrl Pts',(1.3607142857143,-0.141471038664139,
7.56191504446571));
#190540=CARTESIAN_POINT('Ctrl Pts',(3.84437524780496,-0.141471038664133,
7.5123056694657));
#190541=CARTESIAN_POINT('Ctrl Pts',(5.60058875626757,-1.89768454712673,
7.4626962944657));
#190542=CARTESIAN_POINT('Ctrl Pts',(7.35680226473017,-3.65389805558933,
7.41308691946569));
#190543=CARTESIAN_POINT('Ctrl Pts',(7.35680226473018,-6.13755901767999,
7.36347754446569));
#190544=CARTESIAN_POINT('Ctrl Pts',(7.35680226473019,-8.62121997977064,
7.31386816946569));
#190545=CARTESIAN_POINT('Ctrl Pts',(5.60058875626759,-10.3774334882333,
7.2642587944657));
#190546=CARTESIAN_POINT('Ctrl Pts',(3.84437524780499,-12.1336469966959,
7.2146494194657));
#190547=CARTESIAN_POINT('Ctrl Pts',(1.36071428571433,-12.1336469966959,
7.16504004446571));
#190548=CARTESIAN_POINT('Ctrl Pts',(-1.12294667637632,-12.1336469966959,
7.11543066946572));
#190549=CARTESIAN_POINT('Ctrl Pts',(-2.87916018483893,-10.3774334882333,
7.06582129446573));
#190550=CARTESIAN_POINT('Ctrl Pts',(-4.63537369330154,-8.62121997977068,
7.01621191946573));
#190551=CARTESIAN_POINT('Ctrl Pts',(-4.63537369330155,-6.13755901768002,
6.96660254446573));
#190552=CARTESIAN_POINT('Ctrl Pts',(-4.63537369330155,-3.65389805558936,
6.91699316946573));
#190553=CARTESIAN_POINT('Ctrl Pts',(-2.87916018483895,-1.89768454712676,
6.86738379446573));
#190554=CARTESIAN_POINT('Ctrl Pts',(-1.12294667637635,-0.141471038664144,
6.81777441946572));
#190555=CARTESIAN_POINT('Ctrl Pts',(1.3607142857143,-0.141471038664139,
6.76816504446571));
#190556=CARTESIAN_POINT('Ctrl Pts',(3.84437524780495,-0.141471038664133,
6.7185556694657));
#190557=CARTESIAN_POINT('Ctrl Pts',(5.60058875626756,-1.89768454712673,
6.6689462944657));
#190558=CARTESIAN_POINT('Ctrl Pts',(7.35680226473017,-3.65389805558933,
6.61933691946569));
#190559=CARTESIAN_POINT('Ctrl Pts',(7.35680226473018,-6.13755901767999,
6.56972754446569));
#190560=CARTESIAN_POINT('Ctrl Pts',(7.35680226473019,-8.62121997977064,
6.52011816946569));
#190561=CARTESIAN_POINT('Ctrl Pts',(5.60058875626759,-10.3774334882333,
6.4705087944657));
#190562=CARTESIAN_POINT('Ctrl Pts',(3.84437524780499,-12.1336469966959,
6.4208994194657));
#190563=CARTESIAN_POINT('Ctrl Pts',(1.36071428571433,-12.1336469966959,
6.37129004446571));
#190564=CARTESIAN_POINT('Ctrl Pts',(-1.12294667637632,-12.1336469966959,
6.32168066946572));
#190565=CARTESIAN_POINT('Ctrl Pts',(-2.87916018483893,-10.3774334882333,
6.27207129446573));
#190566=CARTESIAN_POINT('Ctrl Pts',(-4.63537369330154,-8.62121997977068,
6.22246191946573));
#190567=CARTESIAN_POINT('Ctrl Pts',(-4.63537369330155,-6.13755901768002,
6.17285254446573));
#190568=CARTESIAN_POINT('Ctrl Pts',(-4.63537369330156,-3.65389805558936,
6.12324316946573));
#190569=CARTESIAN_POINT('Ctrl Pts',(-2.87916018483896,-1.89768454712676,
6.07363379446573));
#190570=CARTESIAN_POINT('Ctrl Pts',(-1.12294667637636,-0.141471038664144,
6.02402441946572));
#190571=CARTESIAN_POINT('Ctrl Pts',(1.3607142857143,-0.141471038664139,
5.97441504446571));
#190572=CARTESIAN_POINT('Ctrl Pts',(3.84437524780495,-0.141471038664133,
5.9248056694657));
#190573=CARTESIAN_POINT('Ctrl Pts',(5.60058875626756,-1.89768454712673,
5.8751962944657));
#190574=CARTESIAN_POINT('Ctrl Pts',(7.35680226473017,-3.65389805558933,
5.82558691946569));
#190575=CARTESIAN_POINT('Ctrl Pts',(7.35680226473018,-6.13755901767999,
5.77597754446569));
#190576=CARTESIAN_POINT('Ctrl Pts',(7.35680226473019,-8.62121997977064,
5.72636816946569));
#190577=CARTESIAN_POINT('Ctrl Pts',(5.60058875626758,-10.3774334882333,
5.6767587944657));
#190578=CARTESIAN_POINT('Ctrl Pts',(3.84437524780498,-12.1336469966959,
5.6271494194657));
#190579=CARTESIAN_POINT('Ctrl Pts',(1.36071428571433,-12.1336469966959,
5.57754004446571));
#190580=CARTESIAN_POINT('Ctrl Pts',(-1.01330275708077,-12.1336469966959,
5.53012072937801));
#190581=CARTESIAN_POINT('Ctrl Pts',(-2.74388770098424,-10.5085215641781,
5.48210784026761));
#190582=CARTESIAN_POINT('Ctrl Pts',(1.36071428571437,-11.5751282694896,
17.8062509819657));
#190583=CARTESIAN_POINT('Ctrl Pts',(-0.891600644728081,-11.5751282694896,
17.7566416069657));
#190584=CARTESIAN_POINT('Ctrl Pts',(-2.48422780541164,-9.98250110880602,
17.7070322319657));
#190585=CARTESIAN_POINT('Ctrl Pts',(-4.07685496609521,-8.38987394812247,
17.6574228569657));
#190586=CARTESIAN_POINT('Ctrl Pts',(-4.07685496609522,-6.13755901768002,
17.6078134819657));
#190587=CARTESIAN_POINT('Ctrl Pts',(-4.07685496609522,-3.88524408723757,
17.5582041069657));
#190588=CARTESIAN_POINT('Ctrl Pts',(-2.48422780541167,-2.29261692655401,
17.5085947319657));
#190589=CARTESIAN_POINT('Ctrl Pts',(-0.891600644728108,-0.699989765870437,
17.4589853569657));
#190590=CARTESIAN_POINT('Ctrl Pts',(1.36071428571434,-0.699989765870433,
17.4093759819657));
#190591=CARTESIAN_POINT('Ctrl Pts',(3.61302921615679,-0.699989765870427,
17.3597666069657));
#190592=CARTESIAN_POINT('Ctrl Pts',(5.20565637684035,-2.29261692655398,
17.3101572319657));
#190593=CARTESIAN_POINT('Ctrl Pts',(6.79828353752392,-3.88524408723754,
17.2605478569657));
#190594=CARTESIAN_POINT('Ctrl Pts',(6.79828353752392,-6.13755901767999,
17.2109384819657));
#190595=CARTESIAN_POINT('Ctrl Pts',(6.79828353752393,-8.38987394812244,
17.1613291069657));
#190596=CARTESIAN_POINT('Ctrl Pts',(5.20565637684037,-9.982501108806,17.1117197319657));
#190597=CARTESIAN_POINT('Ctrl Pts',(3.61302921615682,-11.5751282694896,
17.0621103569657));
#190598=CARTESIAN_POINT('Ctrl Pts',(1.36071428571437,-11.5751282694896,
17.0125009819657));
#190599=CARTESIAN_POINT('Ctrl Pts',(-0.891600644728083,-11.5751282694896,
16.9628916069657));
#190600=CARTESIAN_POINT('Ctrl Pts',(-2.48422780541165,-9.98250110880602,
16.9132822319657));
#190601=CARTESIAN_POINT('Ctrl Pts',(-4.07685496609521,-8.38987394812247,
16.8636728569657));
#190602=CARTESIAN_POINT('Ctrl Pts',(-4.07685496609522,-6.13755901768002,
16.8140634819657));
#190603=CARTESIAN_POINT('Ctrl Pts',(-4.07685496609523,-3.88524408723757,
16.7644541069657));
#190604=CARTESIAN_POINT('Ctrl Pts',(-2.48422780541167,-2.29261692655401,
16.7148447319657));
#190605=CARTESIAN_POINT('Ctrl Pts',(-0.891600644728111,-0.699989765870437,
16.6652353569657));
#190606=CARTESIAN_POINT('Ctrl Pts',(1.36071428571434,-0.699989765870433,
16.6156259819657));
#190607=CARTESIAN_POINT('Ctrl Pts',(3.61302921615678,-0.699989765870427,
16.5660166069657));
#190608=CARTESIAN_POINT('Ctrl Pts',(5.20565637684035,-2.29261692655398,
16.5164072319657));
#190609=CARTESIAN_POINT('Ctrl Pts',(6.79828353752391,-3.88524408723754,
16.4667978569657));
#190610=CARTESIAN_POINT('Ctrl Pts',(6.79828353752392,-6.13755901767999,
16.4171884819657));
#190611=CARTESIAN_POINT('Ctrl Pts',(6.79828353752393,-8.38987394812244,
16.3675791069657));
#190612=CARTESIAN_POINT('Ctrl Pts',(5.20565637684037,-9.982501108806,16.3179697319657));
#190613=CARTESIAN_POINT('Ctrl Pts',(3.61302921615681,-11.5751282694896,
16.2683603569657));
#190614=CARTESIAN_POINT('Ctrl Pts',(1.36071428571436,-11.5751282694896,
16.2187509819657));
#190615=CARTESIAN_POINT('Ctrl Pts',(-0.891600644728086,-11.5751282694896,
16.1691416069657));
#190616=CARTESIAN_POINT('Ctrl Pts',(-2.48422780541165,-9.98250110880602,
16.1195322319657));
#190617=CARTESIAN_POINT('Ctrl Pts',(-4.07685496609522,-8.38987394812247,
16.0699228569657));
#190618=CARTESIAN_POINT('Ctrl Pts',(-4.07685496609522,-6.13755901768002,
16.0203134819657));
#190619=CARTESIAN_POINT('Ctrl Pts',(-4.07685496609523,-3.88524408723757,
15.9707041069657));
#190620=CARTESIAN_POINT('Ctrl Pts',(-2.48422780541167,-2.29261692655401,
15.9210947319657));
#190621=CARTESIAN_POINT('Ctrl Pts',(-0.891600644728114,-0.699989765870437,
15.8714853569657));
#190622=CARTESIAN_POINT('Ctrl Pts',(1.36071428571433,-0.699989765870433,
15.8218759819657));
#190623=CARTESIAN_POINT('Ctrl Pts',(3.61302921615678,-0.699989765870427,
15.7722666069657));
#190624=CARTESIAN_POINT('Ctrl Pts',(5.20565637684035,-2.29261692655398,
15.7226572319657));
#190625=CARTESIAN_POINT('Ctrl Pts',(6.79828353752391,-3.88524408723754,
15.6730478569657));
#190626=CARTESIAN_POINT('Ctrl Pts',(6.79828353752392,-6.13755901767999,
15.6234384819657));
#190627=CARTESIAN_POINT('Ctrl Pts',(6.79828353752392,-8.38987394812244,
15.5738291069657));
#190628=CARTESIAN_POINT('Ctrl Pts',(5.20565637684037,-9.982501108806,15.5242197319657));
#190629=CARTESIAN_POINT('Ctrl Pts',(3.61302921615681,-11.5751282694896,
15.4746103569657));
#190630=CARTESIAN_POINT('Ctrl Pts',(1.36071428571436,-11.5751282694896,
15.4250009819657));
#190631=CARTESIAN_POINT('Ctrl Pts',(-0.891600644728089,-11.5751282694896,
15.3753916069657));
#190632=CARTESIAN_POINT('Ctrl Pts',(-2.48422780541165,-9.98250110880602,
15.3257822319657));
#190633=CARTESIAN_POINT('Ctrl Pts',(-4.07685496609522,-8.38987394812247,
15.2761728569657));
#190634=CARTESIAN_POINT('Ctrl Pts',(-4.07685496609522,-6.13755901768002,
15.2265634819657));
#190635=CARTESIAN_POINT('Ctrl Pts',(-4.07685496609523,-3.88524408723757,
15.1769541069657));
#190636=CARTESIAN_POINT('Ctrl Pts',(-2.48422780541167,-2.29261692655401,
15.1273447319657));
#190637=CARTESIAN_POINT('Ctrl Pts',(-0.891600644728117,-0.699989765870437,
15.0777353569657));
#190638=CARTESIAN_POINT('Ctrl Pts',(1.36071428571433,-0.699989765870433,
15.0281259819657));
#190639=CARTESIAN_POINT('Ctrl Pts',(3.61302921615678,-0.699989765870427,
14.9785166069657));
#190640=CARTESIAN_POINT('Ctrl Pts',(5.20565637684034,-2.29261692655398,
14.9289072319657));
#190641=CARTESIAN_POINT('Ctrl Pts',(6.79828353752391,-3.88524408723754,
14.8792978569657));
#190642=CARTESIAN_POINT('Ctrl Pts',(6.79828353752391,-6.13755901767999,
14.8296884819657));
#190643=CARTESIAN_POINT('Ctrl Pts',(6.79828353752392,-8.38987394812244,
14.7800791069657));
#190644=CARTESIAN_POINT('Ctrl Pts',(5.20565637684036,-9.982501108806,14.7304697319657));
#190645=CARTESIAN_POINT('Ctrl Pts',(3.61302921615681,-11.5751282694896,
14.6808603569657));
#190646=CARTESIAN_POINT('Ctrl Pts',(1.36071428571436,-11.5751282694896,
14.6312509819657));
#190647=CARTESIAN_POINT('Ctrl Pts',(-0.891600644728092,-11.5751282694896,
14.5816416069657));
#190648=CARTESIAN_POINT('Ctrl Pts',(-2.48422780541166,-9.98250110880602,
14.5320322319657));
#190649=CARTESIAN_POINT('Ctrl Pts',(-4.07685496609522,-8.38987394812247,
14.4824228569657));
#190650=CARTESIAN_POINT('Ctrl Pts',(-4.07685496609523,-6.13755901768002,
14.4328134819657));
#190651=CARTESIAN_POINT('Ctrl Pts',(-4.07685496609523,-3.88524408723757,
14.3832041069657));
#190652=CARTESIAN_POINT('Ctrl Pts',(-2.48422780541168,-2.29261692655401,
14.3335947319657));
#190653=CARTESIAN_POINT('Ctrl Pts',(-0.89160064472812,-0.699989765870437,
14.2839853569657));
#190654=CARTESIAN_POINT('Ctrl Pts',(1.36071428571433,-0.699989765870433,
14.2343759819657));
#190655=CARTESIAN_POINT('Ctrl Pts',(3.61302921615678,-0.699989765870427,
14.1847666069657));
#190656=CARTESIAN_POINT('Ctrl Pts',(5.20565637684034,-2.29261692655398,
14.1351572319657));
#190657=CARTESIAN_POINT('Ctrl Pts',(6.79828353752391,-3.88524408723754,
14.0855478569657));
#190658=CARTESIAN_POINT('Ctrl Pts',(6.79828353752391,-6.13755901767999,
14.0359384819657));
#190659=CARTESIAN_POINT('Ctrl Pts',(6.79828353752392,-8.38987394812244,
13.9863291069657));
#190660=CARTESIAN_POINT('Ctrl Pts',(5.20565637684036,-9.982501108806,13.9367197319657));
#190661=CARTESIAN_POINT('Ctrl Pts',(3.61302921615681,-11.5751282694896,
13.8871103569657));
#190662=CARTESIAN_POINT('Ctrl Pts',(1.36071428571436,-11.5751282694896,
13.8375009819657));
#190663=CARTESIAN_POINT('Ctrl Pts',(-0.891600644728095,-11.5751282694896,
13.7878916069657));
#190664=CARTESIAN_POINT('Ctrl Pts',(-2.48422780541166,-9.98250110880602,
13.7382822319657));
#190665=CARTESIAN_POINT('Ctrl Pts',(-4.07685496609522,-8.38987394812247,
13.6886728569657));
#190666=CARTESIAN_POINT('Ctrl Pts',(-4.07685496609523,-6.13755901768002,
13.6390634819657));
#190667=CARTESIAN_POINT('Ctrl Pts',(-4.07685496609524,-3.88524408723757,
13.5894541069657));
#190668=CARTESIAN_POINT('Ctrl Pts',(-2.48422780541168,-2.29261692655401,
13.5398447319657));
#190669=CARTESIAN_POINT('Ctrl Pts',(-0.891600644728122,-0.699989765870437,
13.4902353569657));
#190670=CARTESIAN_POINT('Ctrl Pts',(1.36071428571433,-0.699989765870433,
13.4406259819657));
#190671=CARTESIAN_POINT('Ctrl Pts',(3.61302921615677,-0.699989765870427,
13.3910166069657));
#190672=CARTESIAN_POINT('Ctrl Pts',(5.20565637684034,-2.29261692655398,
13.3414072319657));
#190673=CARTESIAN_POINT('Ctrl Pts',(6.7982835375239,-3.88524408723754,13.2917978569657));
#190674=CARTESIAN_POINT('Ctrl Pts',(6.79828353752391,-6.13755901767999,
13.2421884819657));
#190675=CARTESIAN_POINT('Ctrl Pts',(6.79828353752391,-8.38987394812244,
13.1925791069657));
#190676=CARTESIAN_POINT('Ctrl Pts',(5.20565637684036,-9.982501108806,13.1429697319657));
#190677=CARTESIAN_POINT('Ctrl Pts',(3.6130292161568,-11.5751282694896,13.0933603569657));
#190678=CARTESIAN_POINT('Ctrl Pts',(1.36071428571435,-11.5751282694896,
13.0437509819657));
#190679=CARTESIAN_POINT('Ctrl Pts',(-0.891600644728097,-11.5751282694896,
12.9941416069657));
#190680=CARTESIAN_POINT('Ctrl Pts',(-2.48422780541166,-9.98250110880602,
12.9445322319657));
#190681=CARTESIAN_POINT('Ctrl Pts',(-4.07685496609523,-8.38987394812247,
12.8949228569657));
#190682=CARTESIAN_POINT('Ctrl Pts',(-4.07685496609523,-6.13755901768002,
12.8453134819657));
#190683=CARTESIAN_POINT('Ctrl Pts',(-4.07685496609524,-3.88524408723757,
12.7957041069657));
#190684=CARTESIAN_POINT('Ctrl Pts',(-2.48422780541168,-2.29261692655401,
12.7460947319657));
#190685=CARTESIAN_POINT('Ctrl Pts',(-0.891600644728125,-0.699989765870437,
12.6964853569657));
#190686=CARTESIAN_POINT('Ctrl Pts',(1.36071428571432,-0.699989765870433,
12.6468759819657));
#190687=CARTESIAN_POINT('Ctrl Pts',(3.61302921615677,-0.699989765870427,
12.5972666069657));
#190688=CARTESIAN_POINT('Ctrl Pts',(5.20565637684033,-2.29261692655398,
12.5476572319657));
#190689=CARTESIAN_POINT('Ctrl Pts',(6.7982835375239,-3.88524408723754,12.4980478569657));
#190690=CARTESIAN_POINT('Ctrl Pts',(6.79828353752391,-6.13755901767999,
12.4484384819657));
#190691=CARTESIAN_POINT('Ctrl Pts',(6.79828353752391,-8.38987394812244,
12.3988291069657));
#190692=CARTESIAN_POINT('Ctrl Pts',(5.20565637684036,-9.982501108806,12.3492197319657));
#190693=CARTESIAN_POINT('Ctrl Pts',(3.6130292161568,-11.5751282694896,12.2996103569657));
#190694=CARTESIAN_POINT('Ctrl Pts',(1.36071428571435,-11.5751282694896,
12.2500009819657));
#190695=CARTESIAN_POINT('Ctrl Pts',(-0.8916006447281,-11.5751282694896,
12.2003916069657));
#190696=CARTESIAN_POINT('Ctrl Pts',(-2.48422780541166,-9.98250110880602,
12.1507822319657));
#190697=CARTESIAN_POINT('Ctrl Pts',(-4.07685496609523,-8.38987394812247,
12.1011728569657));
#190698=CARTESIAN_POINT('Ctrl Pts',(-4.07685496609524,-6.13755901768002,
12.0515634819657));
#190699=CARTESIAN_POINT('Ctrl Pts',(-4.07685496609524,-3.88524408723757,
12.0019541069657));
#190700=CARTESIAN_POINT('Ctrl Pts',(-2.48422780541168,-2.29261692655401,
11.9523447319657));
#190701=CARTESIAN_POINT('Ctrl Pts',(-0.891600644728128,-0.699989765870437,
11.9027353569657));
#190702=CARTESIAN_POINT('Ctrl Pts',(1.36071428571432,-0.699989765870433,
11.8531259819657));
#190703=CARTESIAN_POINT('Ctrl Pts',(3.61302921615677,-0.699989765870427,
11.8035166069657));
#190704=CARTESIAN_POINT('Ctrl Pts',(5.20565637684033,-2.29261692655398,
11.7539072319657));
#190705=CARTESIAN_POINT('Ctrl Pts',(6.7982835375239,-3.88524408723754,11.7042978569657));
#190706=CARTESIAN_POINT('Ctrl Pts',(6.79828353752391,-6.13755901767999,
11.6546884819657));
#190707=CARTESIAN_POINT('Ctrl Pts',(6.79828353752391,-8.38987394812244,
11.6050791069657));
#190708=CARTESIAN_POINT('Ctrl Pts',(5.20565637684035,-9.982501108806,11.5554697319657));
#190709=CARTESIAN_POINT('Ctrl Pts',(3.6130292161568,-11.5751282694896,11.5058603569657));
#190710=CARTESIAN_POINT('Ctrl Pts',(1.36071428571435,-11.5751282694896,
11.4562509819657));
#190711=CARTESIAN_POINT('Ctrl Pts',(-0.891600644728103,-11.5751282694896,
11.4066416069657));
#190712=CARTESIAN_POINT('Ctrl Pts',(-2.48422780541167,-9.98250110880602,
11.3570322319657));
#190713=CARTESIAN_POINT('Ctrl Pts',(-4.07685496609523,-8.38987394812247,
11.3074228569657));
#190714=CARTESIAN_POINT('Ctrl Pts',(-4.07685496609524,-6.13755901768002,
11.2578134819657));
#190715=CARTESIAN_POINT('Ctrl Pts',(-4.07685496609524,-3.88524408723757,
11.2082041069657));
#190716=CARTESIAN_POINT('Ctrl Pts',(-2.48422780541169,-2.29261692655401,
11.1585947319657));
#190717=CARTESIAN_POINT('Ctrl Pts',(-0.89160064472813,-0.699989765870437,
11.1089853569657));
#190718=CARTESIAN_POINT('Ctrl Pts',(1.36071428571432,-0.699989765870433,
11.0593759819657));
#190719=CARTESIAN_POINT('Ctrl Pts',(3.61302921615676,-0.699989765870427,
11.0097666069657));
#190720=CARTESIAN_POINT('Ctrl Pts',(5.20565637684033,-2.29261692655398,
10.9601572319657));
#190721=CARTESIAN_POINT('Ctrl Pts',(6.79828353752389,-3.88524408723754,
10.9105478569657));
#190722=CARTESIAN_POINT('Ctrl Pts',(6.7982835375239,-6.13755901767999,10.8609384819657));
#190723=CARTESIAN_POINT('Ctrl Pts',(6.79828353752391,-8.38987394812244,
10.8113291069657));
#190724=CARTESIAN_POINT('Ctrl Pts',(5.20565637684035,-9.982501108806,10.7617197319657));
#190725=CARTESIAN_POINT('Ctrl Pts',(3.61302921615679,-11.5751282694896,
10.7121103569657));
#190726=CARTESIAN_POINT('Ctrl Pts',(1.36071428571434,-11.5751282694896,
10.6625009819657));
#190727=CARTESIAN_POINT('Ctrl Pts',(-0.891600644728105,-11.5751282694896,
10.6128916069657));
#190728=CARTESIAN_POINT('Ctrl Pts',(-2.48422780541167,-9.98250110880602,
10.5632822319657));
#190729=CARTESIAN_POINT('Ctrl Pts',(-4.07685496609523,-8.38987394812247,
10.5136728569657));
#190730=CARTESIAN_POINT('Ctrl Pts',(-4.07685496609524,-6.13755901768002,
10.4640634819657));
#190731=CARTESIAN_POINT('Ctrl Pts',(-4.07685496609525,-3.88524408723757,
10.4144541069657));
#190732=CARTESIAN_POINT('Ctrl Pts',(-2.48422780541169,-2.29261692655401,
10.3648447319657));
#190733=CARTESIAN_POINT('Ctrl Pts',(-0.891600644728133,-0.699989765870437,
10.3152353569657));
#190734=CARTESIAN_POINT('Ctrl Pts',(1.36071428571431,-0.699989765870433,
10.2656259819657));
#190735=CARTESIAN_POINT('Ctrl Pts',(3.61302921615676,-0.699989765870427,
10.2160166069657));
#190736=CARTESIAN_POINT('Ctrl Pts',(5.20565637684033,-2.29261692655398,
10.1664072319657));
#190737=CARTESIAN_POINT('Ctrl Pts',(6.79828353752389,-3.88524408723754,
10.1167978569657));
#190738=CARTESIAN_POINT('Ctrl Pts',(6.7982835375239,-6.13755901767999,10.0671884819657));
#190739=CARTESIAN_POINT('Ctrl Pts',(6.7982835375239,-8.38987394812244,10.0175791069657));
#190740=CARTESIAN_POINT('Ctrl Pts',(5.20565637684035,-9.982501108806,9.9679697319657));
#190741=CARTESIAN_POINT('Ctrl Pts',(3.61302921615679,-11.5751282694896,
9.91836035696571));
#190742=CARTESIAN_POINT('Ctrl Pts',(1.36071428571434,-11.5751282694896,
9.86875098196571));
#190743=CARTESIAN_POINT('Ctrl Pts',(-0.891600644728108,-11.5751282694896,
9.81914160696572));
#190744=CARTESIAN_POINT('Ctrl Pts',(-2.48422780541167,-9.98250110880602,
9.76953223196573));
#190745=CARTESIAN_POINT('Ctrl Pts',(-4.07685496609524,-8.38987394812247,
9.71992285696573));
#190746=CARTESIAN_POINT('Ctrl Pts',(-4.07685496609524,-6.13755901768002,
9.67031348196573));
#190747=CARTESIAN_POINT('Ctrl Pts',(-4.07685496609525,-3.88524408723757,
9.62070410696574));
#190748=CARTESIAN_POINT('Ctrl Pts',(-2.48422780541169,-2.29261692655401,
9.57109473196573));
#190749=CARTESIAN_POINT('Ctrl Pts',(-0.891600644728136,-0.699989765870437,
9.52148535696572));
#190750=CARTESIAN_POINT('Ctrl Pts',(1.36071428571431,-0.699989765870433,
9.47187598196571));
#190751=CARTESIAN_POINT('Ctrl Pts',(3.61302921615676,-0.699989765870427,
9.42226660696571));
#190752=CARTESIAN_POINT('Ctrl Pts',(5.20565637684032,-2.29261692655398,
9.3726572319657));
#190753=CARTESIAN_POINT('Ctrl Pts',(6.79828353752389,-3.88524408723754,
9.3230478569657));
#190754=CARTESIAN_POINT('Ctrl Pts',(6.7982835375239,-6.13755901767999,9.2734384819657));
#190755=CARTESIAN_POINT('Ctrl Pts',(6.7982835375239,-8.38987394812244,9.2238291069657));
#190756=CARTESIAN_POINT('Ctrl Pts',(5.20565637684034,-9.982501108806,9.1742197319657));
#190757=CARTESIAN_POINT('Ctrl Pts',(3.61302921615679,-11.5751282694896,
9.12461035696571));
#190758=CARTESIAN_POINT('Ctrl Pts',(1.36071428571434,-11.5751282694896,
9.07500098196571));
#190759=CARTESIAN_POINT('Ctrl Pts',(-0.891600644728111,-11.5751282694896,
9.02539160696572));
#190760=CARTESIAN_POINT('Ctrl Pts',(-2.48422780541167,-9.98250110880602,
8.97578223196573));
#190761=CARTESIAN_POINT('Ctrl Pts',(-4.07685496609524,-8.38987394812247,
8.92617285696573));
#190762=CARTESIAN_POINT('Ctrl Pts',(-4.07685496609525,-6.13755901768002,
8.87656348196573));
#190763=CARTESIAN_POINT('Ctrl Pts',(-4.07685496609525,-3.88524408723757,
8.82695410696573));
#190764=CARTESIAN_POINT('Ctrl Pts',(-2.4842278054117,-2.29261692655401,
8.77734473196573));
#190765=CARTESIAN_POINT('Ctrl Pts',(-0.891600644728139,-0.699989765870437,
8.72773535696572));
#190766=CARTESIAN_POINT('Ctrl Pts',(1.36071428571431,-0.699989765870433,
8.67812598196571));
#190767=CARTESIAN_POINT('Ctrl Pts',(3.61302921615676,-0.699989765870427,
8.6285166069657));
#190768=CARTESIAN_POINT('Ctrl Pts',(5.20565637684032,-2.29261692655398,
8.5789072319657));
#190769=CARTESIAN_POINT('Ctrl Pts',(6.79828353752389,-3.88524408723754,
8.52929785696569));
#190770=CARTESIAN_POINT('Ctrl Pts',(6.79828353752389,-6.13755901767999,
8.47968848196569));
#190771=CARTESIAN_POINT('Ctrl Pts',(6.7982835375239,-8.38987394812244,8.4300791069657));
#190772=CARTESIAN_POINT('Ctrl Pts',(5.20565637684034,-9.982501108806,8.3804697319657));
#190773=CARTESIAN_POINT('Ctrl Pts',(3.61302921615679,-11.5751282694896,
8.33086035696571));
#190774=CARTESIAN_POINT('Ctrl Pts',(1.36071428571434,-11.5751282694896,
8.28125098196572));
#190775=CARTESIAN_POINT('Ctrl Pts',(-0.891600644728114,-11.5751282694896,
8.23164160696572));
#190776=CARTESIAN_POINT('Ctrl Pts',(-2.48422780541168,-9.98250110880602,
8.18203223196573));
#190777=CARTESIAN_POINT('Ctrl Pts',(-4.07685496609524,-8.38987394812247,
8.13242285696573));
#190778=CARTESIAN_POINT('Ctrl Pts',(-4.07685496609525,-6.13755901768002,
8.08281348196573));
#190779=CARTESIAN_POINT('Ctrl Pts',(-4.07685496609526,-3.88524408723757,
8.03320410696573));
#190780=CARTESIAN_POINT('Ctrl Pts',(-2.4842278054117,-2.29261692655401,
7.98359473196573));
#190781=CARTESIAN_POINT('Ctrl Pts',(-0.891600644728142,-0.699989765870437,
7.93398535696572));
#190782=CARTESIAN_POINT('Ctrl Pts',(1.36071428571431,-0.699989765870433,
7.88437598196571));
#190783=CARTESIAN_POINT('Ctrl Pts',(3.61302921615675,-0.699989765870427,
7.83476660696571));
#190784=CARTESIAN_POINT('Ctrl Pts',(5.20565637684032,-2.29261692655398,
7.7851572319657));
#190785=CARTESIAN_POINT('Ctrl Pts',(6.79828353752388,-3.88524408723754,
7.7355478569657));
#190786=CARTESIAN_POINT('Ctrl Pts',(6.79828353752389,-6.13755901767999,
7.68593848196569));
#190787=CARTESIAN_POINT('Ctrl Pts',(6.7982835375239,-8.38987394812244,7.63632910696569));
#190788=CARTESIAN_POINT('Ctrl Pts',(5.20565637684034,-9.982501108806,7.5867197319657));
#190789=CARTESIAN_POINT('Ctrl Pts',(3.61302921615678,-11.5751282694896,
7.53711035696571));
#190790=CARTESIAN_POINT('Ctrl Pts',(1.36071428571433,-11.5751282694896,
7.48750098196571));
#190791=CARTESIAN_POINT('Ctrl Pts',(-0.891600644728117,-11.5751282694896,
7.43789160696572));
#190792=CARTESIAN_POINT('Ctrl Pts',(-2.48422780541168,-9.98250110880602,
7.38828223196573));
#190793=CARTESIAN_POINT('Ctrl Pts',(-4.07685496609524,-8.38987394812247,
7.33867285696573));
#190794=CARTESIAN_POINT('Ctrl Pts',(-4.07685496609525,-6.13755901768002,
7.28906348196573));
#190795=CARTESIAN_POINT('Ctrl Pts',(-4.07685496609526,-3.88524408723757,
7.23945410696573));
#190796=CARTESIAN_POINT('Ctrl Pts',(-2.4842278054117,-2.29261692655401,
7.18984473196573));
#190797=CARTESIAN_POINT('Ctrl Pts',(-0.891600644728144,-0.699989765870437,
7.14023535696572));
#190798=CARTESIAN_POINT('Ctrl Pts',(1.3607142857143,-0.699989765870433,
7.09062598196571));
#190799=CARTESIAN_POINT('Ctrl Pts',(3.61302921615675,-0.699989765870427,
7.04101660696571));
#190800=CARTESIAN_POINT('Ctrl Pts',(5.20565637684031,-2.29261692655398,
6.9914072319657));
#190801=CARTESIAN_POINT('Ctrl Pts',(6.79828353752388,-3.88524408723754,
6.94179785696569));
#190802=CARTESIAN_POINT('Ctrl Pts',(6.79828353752389,-6.13755901767999,
6.89218848196569));
#190803=CARTESIAN_POINT('Ctrl Pts',(6.79828353752389,-8.38987394812244,
6.84257910696569));
#190804=CARTESIAN_POINT('Ctrl Pts',(5.20565637684034,-9.982501108806,6.7929697319657));
#190805=CARTESIAN_POINT('Ctrl Pts',(3.61302921615678,-11.5751282694896,
6.74336035696571));
#190806=CARTESIAN_POINT('Ctrl Pts',(1.36071428571433,-11.5751282694896,
6.69375098196571));
#190807=CARTESIAN_POINT('Ctrl Pts',(-0.89160064472812,-11.5751282694896,
6.64414160696572));
#190808=CARTESIAN_POINT('Ctrl Pts',(-2.48422780541168,-9.98250110880602,
6.59453223196573));
#190809=CARTESIAN_POINT('Ctrl Pts',(-4.07685496609525,-8.38987394812247,
6.54492285696573));
#190810=CARTESIAN_POINT('Ctrl Pts',(-4.07685496609525,-6.13755901768002,
6.49531348196573));
#190811=CARTESIAN_POINT('Ctrl Pts',(-4.07685496609526,-3.88524408723757,
6.44570410696573));
#190812=CARTESIAN_POINT('Ctrl Pts',(-2.4842278054117,-2.29261692655401,
6.39609473196573));
#190813=CARTESIAN_POINT('Ctrl Pts',(-0.891600644728147,-0.699989765870437,
6.34648535696572));
#190814=CARTESIAN_POINT('Ctrl Pts',(1.3607142857143,-0.699989765870433,
6.29687598196571));
#190815=CARTESIAN_POINT('Ctrl Pts',(3.61302921615675,-0.699989765870427,
6.2472666069657));
#190816=CARTESIAN_POINT('Ctrl Pts',(5.20565637684031,-2.29261692655398,
6.1976572319657));
#190817=CARTESIAN_POINT('Ctrl Pts',(6.79828353752388,-3.88524408723754,
6.14804785696569));
#190818=CARTESIAN_POINT('Ctrl Pts',(6.79828353752388,-6.13755901767999,
6.09843848196569));
#190819=CARTESIAN_POINT('Ctrl Pts',(6.79828353752389,-8.38987394812244,
6.0488291069657));
#190820=CARTESIAN_POINT('Ctrl Pts',(5.20565637684033,-9.982501108806,5.9992197319657));
#190821=CARTESIAN_POINT('Ctrl Pts',(3.61302921615678,-11.5751282694896,
5.9496103569657));
#190822=CARTESIAN_POINT('Ctrl Pts',(1.36071428571433,-11.5751282694896,
5.90000098196571));
#190823=CARTESIAN_POINT('Ctrl Pts',(-0.792169748067518,-11.5751282694896,
5.85258166687801));
#190824=CARTESIAN_POINT('Ctrl Pts',(-2.36155557288302,-10.1013786992501,
5.80456877776761));
#190825=CARTESIAN_POINT('Ctrl Pts',(2.32591428571433,-0.786339686702722,
16.5935787265442));
#190826=CARTESIAN_POINT('Ctrl Pts',(2.32591428571433,-0.772318567562162,
16.5856701606139));
#190827=CARTESIAN_POINT('Ctrl Pts',(2.32591428571433,-0.758297445995106,
16.5777601567255));
#190828=CARTESIAN_POINT('Ctrl Pts',(2.32591428571433,-0.730257638363674,
16.5619387151959));
#190829=CARTESIAN_POINT('Ctrl Pts',(2.32591428571433,-0.716237724703725,
16.5540265848834));
#190830=CARTESIAN_POINT('Ctrl Pts',(2.32591428571433,-0.702219008621956,
16.5461137581719));
#190831=CARTESIAN_POINT('Ctrl Pts',(0.395514285714324,-0.263200650536827,
15.5442944449928));
#190832=CARTESIAN_POINT('Ctrl Pts',(0.395514285714326,-0.312737737217456,
15.572686578636));
#190833=CARTESIAN_POINT('Ctrl Pts',(0.395514285714318,-0.362277026584999,
15.6010748695488));
#190834=CARTESIAN_POINT('Ctrl Pts',(0.395514285714319,-0.461360350763031,
15.657843168053));
#190835=CARTESIAN_POINT('Ctrl Pts',(0.395514285714313,-0.510904385770618,
15.6862231761123));
#190836=CARTESIAN_POINT('Ctrl Pts',(0.395514285714313,-0.560450981668816,
15.7145987121934));
#190837=CARTESIAN_POINT('Ctrl Pts',(0.395514285714314,-0.6357410575579,
15.7577176434985));
#190838=CARTESIAN_POINT('Ctrl Pts',(0.395514285714119,-0.711037042002776,
15.8008262599356));
#190839=CARTESIAN_POINT('Ctrl Pts',(0.395514285714329,-0.786339686702729,
15.8439232373872));
#190840=CARTESIAN_POINT('Ctrl Pts',(1.36071428571437,-11.5751282694896,
17.9054697319657));
#190841=CARTESIAN_POINT('Ctrl Pts',(-0.89160064472808,-11.5751282694896,
17.8558603569657));
#190842=CARTESIAN_POINT('Ctrl Pts',(-2.48422780541164,-9.98250110880602,
17.8062509819657));
#190843=CARTESIAN_POINT('Ctrl Pts',(-4.07685496609521,-8.38987394812247,
17.7566416069657));
#190844=CARTESIAN_POINT('Ctrl Pts',(-4.07685496609522,-6.13755901768002,
17.7070322319657));
#190845=CARTESIAN_POINT('Ctrl Pts',(-4.07685496609522,-3.88524408723757,
17.6574228569657));
#190846=CARTESIAN_POINT('Ctrl Pts',(-2.48422780541167,-2.29261692655401,
17.6078134819657));
#190847=CARTESIAN_POINT('Ctrl Pts',(-0.891600644728108,-0.699989765870437,
17.5582041069657));
#190848=CARTESIAN_POINT('Ctrl Pts',(1.36071428571434,-0.699989765870433,
17.5085947319657));
#190849=CARTESIAN_POINT('Ctrl Pts',(3.61302921615679,-0.699989765870427,
17.4589853569657));
#190850=CARTESIAN_POINT('Ctrl Pts',(5.20565637684035,-2.29261692655398,
17.4093759819657));
#190851=CARTESIAN_POINT('Ctrl Pts',(6.79828353752392,-3.88524408723754,
17.3597666069657));
#190852=CARTESIAN_POINT('Ctrl Pts',(6.79828353752392,-6.13755901767999,
17.3101572319657));
#190853=CARTESIAN_POINT('Ctrl Pts',(6.79828353752393,-8.38987394812244,
17.2605478569657));
#190854=CARTESIAN_POINT('Ctrl Pts',(5.20565637684037,-9.982501108806,17.2109384819657));
#190855=CARTESIAN_POINT('Ctrl Pts',(3.61302921615682,-11.5751282694896,
17.1613291069657));
#190856=CARTESIAN_POINT('Ctrl Pts',(1.36071428571437,-11.5751282694896,
17.1117197319657));
#190857=CARTESIAN_POINT('Ctrl Pts',(-0.891600644728083,-11.5751282694896,
17.0621103569657));
#190858=CARTESIAN_POINT('Ctrl Pts',(-2.48422780541165,-9.98250110880602,
17.0125009819657));
#190859=CARTESIAN_POINT('Ctrl Pts',(-4.07685496609521,-8.38987394812247,
16.9628916069657));
#190860=CARTESIAN_POINT('Ctrl Pts',(-4.07685496609522,-6.13755901768002,
16.9132822319657));
#190861=CARTESIAN_POINT('Ctrl Pts',(-4.07685496609522,-3.88524408723757,
16.8636728569657));
#190862=CARTESIAN_POINT('Ctrl Pts',(-2.48422780541167,-2.29261692655401,
16.8140634819657));
#190863=CARTESIAN_POINT('Ctrl Pts',(-0.891600644728111,-0.699989765870437,
16.7644541069657));
#190864=CARTESIAN_POINT('Ctrl Pts',(1.36071428571434,-0.699989765870433,
16.7148447319657));
#190865=CARTESIAN_POINT('Ctrl Pts',(3.61302921615678,-0.699989765870427,
16.6652353569657));
#190866=CARTESIAN_POINT('Ctrl Pts',(5.20565637684035,-2.29261692655398,
16.6156259819657));
#190867=CARTESIAN_POINT('Ctrl Pts',(6.79828353752391,-3.88524408723754,
16.5660166069657));
#190868=CARTESIAN_POINT('Ctrl Pts',(6.79828353752392,-6.13755901767999,
16.5164072319657));
#190869=CARTESIAN_POINT('Ctrl Pts',(6.79828353752393,-8.38987394812244,
16.4667978569657));
#190870=CARTESIAN_POINT('Ctrl Pts',(5.20565637684037,-9.982501108806,16.4171884819657));
#190871=CARTESIAN_POINT('Ctrl Pts',(3.61302921615681,-11.5751282694896,
16.3675791069657));
#190872=CARTESIAN_POINT('Ctrl Pts',(1.36071428571436,-11.5751282694896,
16.3179697319657));
#190873=CARTESIAN_POINT('Ctrl Pts',(-0.891600644728086,-11.5751282694896,
16.2683603569657));
#190874=CARTESIAN_POINT('Ctrl Pts',(-2.48422780541165,-9.98250110880602,
16.2187509819657));
#190875=CARTESIAN_POINT('Ctrl Pts',(-4.07685496609521,-8.38987394812247,
16.1691416069657));
#190876=CARTESIAN_POINT('Ctrl Pts',(-4.07685496609522,-6.13755901768002,
16.1195322319657));
#190877=CARTESIAN_POINT('Ctrl Pts',(-4.07685496609523,-3.88524408723757,
16.0699228569657));
#190878=CARTESIAN_POINT('Ctrl Pts',(-2.48422780541167,-2.29261692655401,
16.0203134819657));
#190879=CARTESIAN_POINT('Ctrl Pts',(-0.891600644728114,-0.699989765870437,
15.9707041069657));
#190880=CARTESIAN_POINT('Ctrl Pts',(1.36071428571433,-0.699989765870433,
15.9210947319657));
#190881=CARTESIAN_POINT('Ctrl Pts',(3.61302921615678,-0.699989765870427,
15.8714853569657));
#190882=CARTESIAN_POINT('Ctrl Pts',(5.20565637684035,-2.29261692655398,
15.8218759819657));
#190883=CARTESIAN_POINT('Ctrl Pts',(6.79828353752391,-3.88524408723754,
15.7722666069657));
#190884=CARTESIAN_POINT('Ctrl Pts',(6.79828353752392,-6.13755901767999,
15.7226572319657));
#190885=CARTESIAN_POINT('Ctrl Pts',(6.79828353752392,-8.38987394812244,
15.6730478569657));
#190886=CARTESIAN_POINT('Ctrl Pts',(5.20565637684037,-9.982501108806,15.6234384819657));
#190887=CARTESIAN_POINT('Ctrl Pts',(3.61302921615681,-11.5751282694896,
15.5738291069657));
#190888=CARTESIAN_POINT('Ctrl Pts',(1.36071428571436,-11.5751282694896,
15.5242197319657));
#190889=CARTESIAN_POINT('Ctrl Pts',(-0.891600644728088,-11.5751282694896,
15.4746103569657));
#190890=CARTESIAN_POINT('Ctrl Pts',(-2.48422780541165,-9.98250110880602,
15.4250009819657));
#190891=CARTESIAN_POINT('Ctrl Pts',(-4.07685496609522,-8.38987394812247,
15.3753916069657));
#190892=CARTESIAN_POINT('Ctrl Pts',(-4.07685496609522,-6.13755901768002,
15.3257822319657));
#190893=CARTESIAN_POINT('Ctrl Pts',(-4.07685496609523,-3.88524408723757,
15.2761728569657));
#190894=CARTESIAN_POINT('Ctrl Pts',(-2.48422780541167,-2.29261692655401,
15.2265634819657));
#190895=CARTESIAN_POINT('Ctrl Pts',(-0.891600644728116,-0.699989765870437,
15.1769541069657));
#190896=CARTESIAN_POINT('Ctrl Pts',(1.36071428571433,-0.699989765870433,
15.1273447319657));
#190897=CARTESIAN_POINT('Ctrl Pts',(3.61302921615678,-0.699989765870427,
15.0777353569657));
#190898=CARTESIAN_POINT('Ctrl Pts',(5.20565637684034,-2.29261692655398,
15.0281259819657));
#190899=CARTESIAN_POINT('Ctrl Pts',(6.79828353752391,-3.88524408723754,
14.9785166069657));
#190900=CARTESIAN_POINT('Ctrl Pts',(6.79828353752392,-6.13755901767999,
14.9289072319657));
#190901=CARTESIAN_POINT('Ctrl Pts',(6.79828353752392,-8.38987394812244,
14.8792978569657));
#190902=CARTESIAN_POINT('Ctrl Pts',(5.20565637684036,-9.982501108806,14.8296884819657));
#190903=CARTESIAN_POINT('Ctrl Pts',(3.61302921615681,-11.5751282694896,
14.7800791069657));
#190904=CARTESIAN_POINT('Ctrl Pts',(1.36071428571436,-11.5751282694896,
14.7304697319657));
#190905=CARTESIAN_POINT('Ctrl Pts',(-0.891600644728091,-11.5751282694896,
14.6808603569657));
#190906=CARTESIAN_POINT('Ctrl Pts',(-2.48422780541165,-9.98250110880602,
14.6312509819657));
#190907=CARTESIAN_POINT('Ctrl Pts',(-4.07685496609522,-8.38987394812247,
14.5816416069657));
#190908=CARTESIAN_POINT('Ctrl Pts',(-4.07685496609523,-6.13755901768002,
14.5320322319657));
#190909=CARTESIAN_POINT('Ctrl Pts',(-4.07685496609523,-3.88524408723757,
14.4824228569657));
#190910=CARTESIAN_POINT('Ctrl Pts',(-2.48422780541168,-2.29261692655401,
14.4328134819657));
#190911=CARTESIAN_POINT('Ctrl Pts',(-0.891600644728119,-0.699989765870437,
14.3832041069657));
#190912=CARTESIAN_POINT('Ctrl Pts',(1.36071428571433,-0.699989765870433,
14.3335947319657));
#190913=CARTESIAN_POINT('Ctrl Pts',(3.61302921615678,-0.699989765870427,
14.2839853569657));
#190914=CARTESIAN_POINT('Ctrl Pts',(5.20565637684034,-2.29261692655398,
14.2343759819657));
#190915=CARTESIAN_POINT('Ctrl Pts',(6.79828353752391,-3.88524408723754,
14.1847666069657));
#190916=CARTESIAN_POINT('Ctrl Pts',(6.79828353752391,-6.13755901767999,
14.1351572319657));
#190917=CARTESIAN_POINT('Ctrl Pts',(6.79828353752392,-8.38987394812244,
14.0855478569657));
#190918=CARTESIAN_POINT('Ctrl Pts',(5.20565637684036,-9.982501108806,14.0359384819657));
#190919=CARTESIAN_POINT('Ctrl Pts',(3.61302921615681,-11.5751282694896,
13.9863291069657));
#190920=CARTESIAN_POINT('Ctrl Pts',(1.36071428571436,-11.5751282694896,
13.9367197319657));
#190921=CARTESIAN_POINT('Ctrl Pts',(-0.891600644728094,-11.5751282694896,
13.8871103569657));
#190922=CARTESIAN_POINT('Ctrl Pts',(-2.48422780541166,-9.98250110880602,
13.8375009819657));
#190923=CARTESIAN_POINT('Ctrl Pts',(-4.07685496609522,-8.38987394812247,
13.7878916069657));
#190924=CARTESIAN_POINT('Ctrl Pts',(-4.07685496609523,-6.13755901768002,
13.7382822319657));
#190925=CARTESIAN_POINT('Ctrl Pts',(-4.07685496609524,-3.88524408723757,
13.6886728569657));
#190926=CARTESIAN_POINT('Ctrl Pts',(-2.48422780541168,-2.29261692655401,
13.6390634819657));
#190927=CARTESIAN_POINT('Ctrl Pts',(-0.891600644728122,-0.699989765870437,
13.5894541069657));
#190928=CARTESIAN_POINT('Ctrl Pts',(1.36071428571433,-0.699989765870433,
13.5398447319657));
#190929=CARTESIAN_POINT('Ctrl Pts',(3.61302921615677,-0.699989765870427,
13.4902353569657));
#190930=CARTESIAN_POINT('Ctrl Pts',(5.20565637684034,-2.29261692655398,
13.4406259819657));
#190931=CARTESIAN_POINT('Ctrl Pts',(6.7982835375239,-3.88524408723754,13.3910166069657));
#190932=CARTESIAN_POINT('Ctrl Pts',(6.79828353752391,-6.13755901767999,
13.3414072319657));
#190933=CARTESIAN_POINT('Ctrl Pts',(6.79828353752391,-8.38987394812244,
13.2917978569657));
#190934=CARTESIAN_POINT('Ctrl Pts',(5.20565637684036,-9.982501108806,13.2421884819657));
#190935=CARTESIAN_POINT('Ctrl Pts',(3.6130292161568,-11.5751282694896,13.1925791069657));
#190936=CARTESIAN_POINT('Ctrl Pts',(1.36071428571435,-11.5751282694896,
13.1429697319657));
#190937=CARTESIAN_POINT('Ctrl Pts',(-0.891600644728097,-11.5751282694896,
13.0933603569657));
#190938=CARTESIAN_POINT('Ctrl Pts',(-2.48422780541166,-9.98250110880602,
13.0437509819657));
#190939=CARTESIAN_POINT('Ctrl Pts',(-4.07685496609523,-8.38987394812247,
12.9941416069657));
#190940=CARTESIAN_POINT('Ctrl Pts',(-4.07685496609523,-6.13755901768002,
12.9445322319657));
#190941=CARTESIAN_POINT('Ctrl Pts',(-4.07685496609524,-3.88524408723757,
12.8949228569657));
#190942=CARTESIAN_POINT('Ctrl Pts',(-2.48422780541168,-2.29261692655401,
12.8453134819657));
#190943=CARTESIAN_POINT('Ctrl Pts',(-0.891600644728125,-0.699989765870437,
12.7957041069657));
#190944=CARTESIAN_POINT('Ctrl Pts',(1.36071428571432,-0.699989765870433,
12.7460947319657));
#190945=CARTESIAN_POINT('Ctrl Pts',(3.61302921615677,-0.699989765870427,
12.6964853569657));
#190946=CARTESIAN_POINT('Ctrl Pts',(5.20565637684033,-2.29261692655398,
12.6468759819657));
#190947=CARTESIAN_POINT('Ctrl Pts',(6.7982835375239,-3.88524408723754,12.5972666069657));
#190948=CARTESIAN_POINT('Ctrl Pts',(6.79828353752391,-6.13755901767999,
12.5476572319657));
#190949=CARTESIAN_POINT('Ctrl Pts',(6.79828353752391,-8.38987394812244,
12.4980478569657));
#190950=CARTESIAN_POINT('Ctrl Pts',(5.20565637684036,-9.982501108806,12.4484384819657));
#190951=CARTESIAN_POINT('Ctrl Pts',(3.6130292161568,-11.5751282694896,12.3988291069657));
#190952=CARTESIAN_POINT('Ctrl Pts',(1.36071428571435,-11.5751282694896,
12.3492197319657));
#190953=CARTESIAN_POINT('Ctrl Pts',(-0.8916006447281,-11.5751282694896,
12.2996103569657));
#190954=CARTESIAN_POINT('Ctrl Pts',(-2.48422780541166,-9.98250110880602,
12.2500009819657));
#190955=CARTESIAN_POINT('Ctrl Pts',(-4.07685496609523,-8.38987394812247,
12.2003916069657));
#190956=CARTESIAN_POINT('Ctrl Pts',(-4.07685496609523,-6.13755901768002,
12.1507822319657));
#190957=CARTESIAN_POINT('Ctrl Pts',(-4.07685496609524,-3.88524408723757,
12.1011728569657));
#190958=CARTESIAN_POINT('Ctrl Pts',(-2.48422780541168,-2.29261692655401,
12.0515634819657));
#190959=CARTESIAN_POINT('Ctrl Pts',(-0.891600644728128,-0.699989765870437,
12.0019541069657));
#190960=CARTESIAN_POINT('Ctrl Pts',(1.36071428571432,-0.699989765870433,
11.9523447319657));
#190961=CARTESIAN_POINT('Ctrl Pts',(3.61302921615677,-0.699989765870427,
11.9027353569657));
#190962=CARTESIAN_POINT('Ctrl Pts',(5.20565637684033,-2.29261692655398,
11.8531259819657));
#190963=CARTESIAN_POINT('Ctrl Pts',(6.7982835375239,-3.88524408723754,11.8035166069657));
#190964=CARTESIAN_POINT('Ctrl Pts',(6.79828353752391,-6.13755901767999,
11.7539072319657));
#190965=CARTESIAN_POINT('Ctrl Pts',(6.79828353752391,-8.38987394812244,
11.7042978569657));
#190966=CARTESIAN_POINT('Ctrl Pts',(5.20565637684035,-9.982501108806,11.6546884819657));
#190967=CARTESIAN_POINT('Ctrl Pts',(3.6130292161568,-11.5751282694896,11.6050791069657));
#190968=CARTESIAN_POINT('Ctrl Pts',(1.36071428571435,-11.5751282694896,
11.5554697319657));
#190969=CARTESIAN_POINT('Ctrl Pts',(-0.891600644728103,-11.5751282694896,
11.5058603569657));
#190970=CARTESIAN_POINT('Ctrl Pts',(-2.48422780541167,-9.98250110880602,
11.4562509819657));
#190971=CARTESIAN_POINT('Ctrl Pts',(-4.07685496609523,-8.38987394812247,
11.4066416069657));
#190972=CARTESIAN_POINT('Ctrl Pts',(-4.07685496609524,-6.13755901768002,
11.3570322319657));
#190973=CARTESIAN_POINT('Ctrl Pts',(-4.07685496609524,-3.88524408723757,
11.3074228569657));
#190974=CARTESIAN_POINT('Ctrl Pts',(-2.48422780541169,-2.29261692655401,
11.2578134819657));
#190975=CARTESIAN_POINT('Ctrl Pts',(-0.89160064472813,-0.699989765870437,
11.2082041069657));
#190976=CARTESIAN_POINT('Ctrl Pts',(1.36071428571432,-0.699989765870433,
11.1585947319657));
#190977=CARTESIAN_POINT('Ctrl Pts',(3.61302921615676,-0.699989765870427,
11.1089853569657));
#190978=CARTESIAN_POINT('Ctrl Pts',(5.20565637684033,-2.29261692655398,
11.0593759819657));
#190979=CARTESIAN_POINT('Ctrl Pts',(6.7982835375239,-3.88524408723754,11.0097666069657));
#190980=CARTESIAN_POINT('Ctrl Pts',(6.7982835375239,-6.13755901767999,10.9601572319657));
#190981=CARTESIAN_POINT('Ctrl Pts',(6.79828353752391,-8.38987394812244,
10.9105478569657));
#190982=CARTESIAN_POINT('Ctrl Pts',(5.20565637684035,-9.982501108806,10.8609384819657));
#190983=CARTESIAN_POINT('Ctrl Pts',(3.61302921615679,-11.5751282694896,
10.8113291069657));
#190984=CARTESIAN_POINT('Ctrl Pts',(1.36071428571434,-11.5751282694896,
10.7617197319657));
#190985=CARTESIAN_POINT('Ctrl Pts',(-0.891600644728105,-11.5751282694896,
10.7121103569657));
#190986=CARTESIAN_POINT('Ctrl Pts',(-2.48422780541167,-9.98250110880602,
10.6625009819657));
#190987=CARTESIAN_POINT('Ctrl Pts',(-4.07685496609523,-8.38987394812247,
10.6128916069657));
#190988=CARTESIAN_POINT('Ctrl Pts',(-4.07685496609524,-6.13755901768002,
10.5632822319657));
#190989=CARTESIAN_POINT('Ctrl Pts',(-4.07685496609525,-3.88524408723757,
10.5136728569657));
#190990=CARTESIAN_POINT('Ctrl Pts',(-2.48422780541169,-2.29261692655401,
10.4640634819657));
#190991=CARTESIAN_POINT('Ctrl Pts',(-0.891600644728133,-0.699989765870437,
10.4144541069657));
#190992=CARTESIAN_POINT('Ctrl Pts',(1.36071428571431,-0.699989765870433,
10.3648447319657));
#190993=CARTESIAN_POINT('Ctrl Pts',(3.61302921615676,-0.699989765870427,
10.3152353569657));
#190994=CARTESIAN_POINT('Ctrl Pts',(5.20565637684033,-2.29261692655398,
10.2656259819657));
#190995=CARTESIAN_POINT('Ctrl Pts',(6.79828353752389,-3.88524408723754,
10.2160166069657));
#190996=CARTESIAN_POINT('Ctrl Pts',(6.7982835375239,-6.13755901767999,10.1664072319657));
#190997=CARTESIAN_POINT('Ctrl Pts',(6.7982835375239,-8.38987394812244,10.1167978569657));
#190998=CARTESIAN_POINT('Ctrl Pts',(5.20565637684035,-9.982501108806,10.0671884819657));
#190999=CARTESIAN_POINT('Ctrl Pts',(3.61302921615679,-11.5751282694896,
10.0175791069657));
#191000=CARTESIAN_POINT('Ctrl Pts',(1.36071428571434,-11.5751282694896,
9.96796973196571));
#191001=CARTESIAN_POINT('Ctrl Pts',(-0.891600644728108,-11.5751282694896,
9.91836035696572));
#191002=CARTESIAN_POINT('Ctrl Pts',(-2.48422780541167,-9.98250110880602,
9.86875098196573));
#191003=CARTESIAN_POINT('Ctrl Pts',(-4.07685496609524,-8.38987394812247,
9.81914160696573));
#191004=CARTESIAN_POINT('Ctrl Pts',(-4.07685496609524,-6.13755901768002,
9.76953223196573));
#191005=CARTESIAN_POINT('Ctrl Pts',(-4.07685496609525,-3.88524408723757,
9.71992285696573));
#191006=CARTESIAN_POINT('Ctrl Pts',(-2.48422780541169,-2.29261692655401,
9.67031348196573));
#191007=CARTESIAN_POINT('Ctrl Pts',(-0.891600644728135,-0.699989765870437,
9.62070410696572));
#191008=CARTESIAN_POINT('Ctrl Pts',(1.36071428571431,-0.699989765870433,
9.57109473196572));
#191009=CARTESIAN_POINT('Ctrl Pts',(3.61302921615676,-0.699989765870427,
9.52148535696571));
#191010=CARTESIAN_POINT('Ctrl Pts',(5.20565637684032,-2.29261692655398,
9.4718759819657));
#191011=CARTESIAN_POINT('Ctrl Pts',(6.79828353752389,-3.88524408723754,
9.4222666069657));
#191012=CARTESIAN_POINT('Ctrl Pts',(6.7982835375239,-6.13755901767999,9.3726572319657));
#191013=CARTESIAN_POINT('Ctrl Pts',(6.7982835375239,-8.38987394812244,9.3230478569657));
#191014=CARTESIAN_POINT('Ctrl Pts',(5.20565637684034,-9.982501108806,9.2734384819657));
#191015=CARTESIAN_POINT('Ctrl Pts',(3.61302921615679,-11.5751282694896,
9.22382910696571));
#191016=CARTESIAN_POINT('Ctrl Pts',(1.36071428571434,-11.5751282694896,
9.17421973196572));
#191017=CARTESIAN_POINT('Ctrl Pts',(-0.891600644728111,-11.5751282694896,
9.12461035696572));
#191018=CARTESIAN_POINT('Ctrl Pts',(-2.48422780541167,-9.98250110880602,
9.07500098196573));
#191019=CARTESIAN_POINT('Ctrl Pts',(-4.07685496609524,-8.38987394812247,
9.02539160696573));
#191020=CARTESIAN_POINT('Ctrl Pts',(-4.07685496609525,-6.13755901768002,
8.97578223196573));
#191021=CARTESIAN_POINT('Ctrl Pts',(-4.07685496609525,-3.88524408723757,
8.92617285696573));
#191022=CARTESIAN_POINT('Ctrl Pts',(-2.4842278054117,-2.29261692655401,
8.87656348196573));
#191023=CARTESIAN_POINT('Ctrl Pts',(-0.891600644728138,-0.699989765870437,
8.82695410696572));
#191024=CARTESIAN_POINT('Ctrl Pts',(1.36071428571431,-0.699989765870433,
8.77734473196571));
#191025=CARTESIAN_POINT('Ctrl Pts',(3.61302921615676,-0.699989765870427,
8.7277353569657));
#191026=CARTESIAN_POINT('Ctrl Pts',(5.20565637684032,-2.29261692655398,
8.6781259819657));
#191027=CARTESIAN_POINT('Ctrl Pts',(6.79828353752389,-3.88524408723754,
8.62851660696569));
#191028=CARTESIAN_POINT('Ctrl Pts',(6.79828353752389,-6.13755901767999,
8.57890723196569));
#191029=CARTESIAN_POINT('Ctrl Pts',(6.7982835375239,-8.38987394812244,8.5292978569657));
#191030=CARTESIAN_POINT('Ctrl Pts',(5.20565637684034,-9.982501108806,8.4796884819657));
#191031=CARTESIAN_POINT('Ctrl Pts',(3.61302921615679,-11.5751282694896,
8.43007910696571));
#191032=CARTESIAN_POINT('Ctrl Pts',(1.36071428571434,-11.5751282694896,
8.38046973196571));
#191033=CARTESIAN_POINT('Ctrl Pts',(-0.891600644728114,-11.5751282694896,
8.33086035696572));
#191034=CARTESIAN_POINT('Ctrl Pts',(-2.48422780541168,-9.98250110880602,
8.28125098196573));
#191035=CARTESIAN_POINT('Ctrl Pts',(-4.07685496609524,-8.38987394812247,
8.23164160696573));
#191036=CARTESIAN_POINT('Ctrl Pts',(-4.07685496609525,-6.13755901768002,
8.18203223196574));
#191037=CARTESIAN_POINT('Ctrl Pts',(-4.07685496609526,-3.88524408723757,
8.13242285696574));
#191038=CARTESIAN_POINT('Ctrl Pts',(-2.4842278054117,-2.29261692655401,
8.08281348196573));
#191039=CARTESIAN_POINT('Ctrl Pts',(-0.891600644728141,-0.699989765870437,
8.03320410696572));
#191040=CARTESIAN_POINT('Ctrl Pts',(1.36071428571431,-0.699989765870433,
7.98359473196571));
#191041=CARTESIAN_POINT('Ctrl Pts',(3.61302921615675,-0.699989765870427,
7.93398535696571));
#191042=CARTESIAN_POINT('Ctrl Pts',(5.20565637684032,-2.29261692655398,
7.8843759819657));
#191043=CARTESIAN_POINT('Ctrl Pts',(6.79828353752388,-3.88524408723754,
7.8347666069657));
#191044=CARTESIAN_POINT('Ctrl Pts',(6.79828353752389,-6.13755901767999,
7.78515723196569));
#191045=CARTESIAN_POINT('Ctrl Pts',(6.7982835375239,-8.38987394812244,7.7355478569657));
#191046=CARTESIAN_POINT('Ctrl Pts',(5.20565637684034,-9.982501108806,7.6859384819657));
#191047=CARTESIAN_POINT('Ctrl Pts',(3.61302921615678,-11.5751282694896,
7.63632910696571));
#191048=CARTESIAN_POINT('Ctrl Pts',(1.36071428571433,-11.5751282694896,
7.58671973196572));
#191049=CARTESIAN_POINT('Ctrl Pts',(-0.891600644728116,-11.5751282694896,
7.53711035696572));
#191050=CARTESIAN_POINT('Ctrl Pts',(-2.48422780541168,-9.98250110880602,
7.48750098196573));
#191051=CARTESIAN_POINT('Ctrl Pts',(-4.07685496609524,-8.38987394812247,
7.43789160696574));
#191052=CARTESIAN_POINT('Ctrl Pts',(-4.07685496609525,-6.13755901768002,
7.38828223196573));
#191053=CARTESIAN_POINT('Ctrl Pts',(-4.07685496609526,-3.88524408723757,
7.33867285696573));
#191054=CARTESIAN_POINT('Ctrl Pts',(-2.4842278054117,-2.29261692655401,
7.28906348196573));
#191055=CARTESIAN_POINT('Ctrl Pts',(-0.891600644728144,-0.699989765870437,
7.23945410696572));
#191056=CARTESIAN_POINT('Ctrl Pts',(1.3607142857143,-0.699989765870433,
7.18984473196571));
#191057=CARTESIAN_POINT('Ctrl Pts',(3.61302921615675,-0.699989765870427,
7.14023535696571));
#191058=CARTESIAN_POINT('Ctrl Pts',(5.20565637684031,-2.29261692655398,
7.0906259819657));
#191059=CARTESIAN_POINT('Ctrl Pts',(6.79828353752388,-3.88524408723754,
7.0410166069657));
#191060=CARTESIAN_POINT('Ctrl Pts',(6.79828353752389,-6.13755901767999,
6.9914072319657));
#191061=CARTESIAN_POINT('Ctrl Pts',(6.79828353752389,-8.38987394812244,
6.94179785696569));
#191062=CARTESIAN_POINT('Ctrl Pts',(5.20565637684034,-9.982501108806,6.8921884819657));
#191063=CARTESIAN_POINT('Ctrl Pts',(3.61302921615678,-11.5751282694896,
6.84257910696571));
#191064=CARTESIAN_POINT('Ctrl Pts',(1.36071428571433,-11.5751282694896,
6.79296973196571));
#191065=CARTESIAN_POINT('Ctrl Pts',(-0.891600644728119,-11.5751282694896,
6.74336035696572));
#191066=CARTESIAN_POINT('Ctrl Pts',(-2.48422780541168,-9.98250110880602,
6.69375098196573));
#191067=CARTESIAN_POINT('Ctrl Pts',(-4.07685496609525,-8.38987394812247,
6.64414160696573));
#191068=CARTESIAN_POINT('Ctrl Pts',(-4.07685496609525,-6.13755901768002,
6.59453223196573));
#191069=CARTESIAN_POINT('Ctrl Pts',(-4.07685496609526,-3.88524408723757,
6.54492285696573));
#191070=CARTESIAN_POINT('Ctrl Pts',(-2.4842278054117,-2.29261692655401,
6.49531348196573));
#191071=CARTESIAN_POINT('Ctrl Pts',(-0.891600644728147,-0.699989765870437,
6.44570410696573));
#191072=CARTESIAN_POINT('Ctrl Pts',(1.3607142857143,-0.699989765870433,
6.39609473196571));
#191073=CARTESIAN_POINT('Ctrl Pts',(3.61302921615675,-0.699989765870427,
6.34648535696571));
#191074=CARTESIAN_POINT('Ctrl Pts',(5.20565637684031,-2.29261692655398,
6.2968759819657));
#191075=CARTESIAN_POINT('Ctrl Pts',(6.79828353752388,-3.88524408723754,
6.2472666069657));
#191076=CARTESIAN_POINT('Ctrl Pts',(6.79828353752389,-6.13755901767999,
6.1976572319657));
#191077=CARTESIAN_POINT('Ctrl Pts',(6.79828353752389,-8.38987394812244,
6.1480478569657));
#191078=CARTESIAN_POINT('Ctrl Pts',(5.20565637684033,-9.982501108806,6.0984384819657));
#191079=CARTESIAN_POINT('Ctrl Pts',(3.61302921615678,-11.5751282694896,
6.04882910696571));
#191080=CARTESIAN_POINT('Ctrl Pts',(1.36071428571433,-11.5751282694896,
5.99921973196571));
#191081=CARTESIAN_POINT('Ctrl Pts',(-0.792169330833731,-11.5751282694896,
5.95180042606799));
#191082=CARTESIAN_POINT('Ctrl Pts',(-2.36155504701614,-10.1013791930713,
5.90378754385568));
#191083=CARTESIAN_POINT('Ctrl Pts',(1.36071428571437,-12.1336469966959,
18.2279306694657));
#191084=CARTESIAN_POINT('Ctrl Pts',(-1.12294667637628,-12.1336469966959,
18.1783212944657));
#191085=CARTESIAN_POINT('Ctrl Pts',(-2.87916018483889,-10.3774334882333,
18.1287119194657));
#191086=CARTESIAN_POINT('Ctrl Pts',(-4.6353736933015,-8.62121997977068,
18.0791025444657));
#191087=CARTESIAN_POINT('Ctrl Pts',(-4.63537369330151,-6.13755901768002,
18.0294931694657));
#191088=CARTESIAN_POINT('Ctrl Pts',(-4.63537369330151,-3.65389805558936,
17.9798837944657));
#191089=CARTESIAN_POINT('Ctrl Pts',(-2.87916018483891,-1.89768454712676,
17.9302744194657));
#191090=CARTESIAN_POINT('Ctrl Pts',(-1.12294667637631,-0.141471038664144,
17.8806650444657));
#191091=CARTESIAN_POINT('Ctrl Pts',(1.36071428571434,-0.141471038664139,
17.8310556694657));
#191092=CARTESIAN_POINT('Ctrl Pts',(3.84437524780499,-0.141471038664133,
17.7814462944657));
#191093=CARTESIAN_POINT('Ctrl Pts',(5.6005887562676,-1.89768454712673,17.7318369194657));
#191094=CARTESIAN_POINT('Ctrl Pts',(7.35680226473021,-3.65389805558933,
17.6822275444657));
#191095=CARTESIAN_POINT('Ctrl Pts',(7.35680226473022,-6.13755901767999,
17.6326181694657));
#191096=CARTESIAN_POINT('Ctrl Pts',(7.35680226473023,-8.62121997977064,
17.5830087944657));
#191097=CARTESIAN_POINT('Ctrl Pts',(5.60058875626762,-10.3774334882333,
17.5333994194657));
#191098=CARTESIAN_POINT('Ctrl Pts',(3.84437524780503,-12.1336469966959,
17.4837900444657));
#191099=CARTESIAN_POINT('Ctrl Pts',(1.36071428571437,-12.1336469966959,
17.4341806694657));
#191100=CARTESIAN_POINT('Ctrl Pts',(-1.12294667637629,-12.1336469966959,
17.3845712944657));
#191101=CARTESIAN_POINT('Ctrl Pts',(-2.87916018483889,-10.3774334882333,
17.3349619194657));
#191102=CARTESIAN_POINT('Ctrl Pts',(-4.6353736933015,-8.62121997977068,
17.2853525444657));
#191103=CARTESIAN_POINT('Ctrl Pts',(-4.63537369330151,-6.13755901768002,
17.2357431694657));
#191104=CARTESIAN_POINT('Ctrl Pts',(-4.63537369330152,-3.65389805558936,
17.1861337944657));
#191105=CARTESIAN_POINT('Ctrl Pts',(-2.87916018483892,-1.89768454712676,
17.1365244194657));
#191106=CARTESIAN_POINT('Ctrl Pts',(-1.12294667637632,-0.141471038664144,
17.0869150444657));
#191107=CARTESIAN_POINT('Ctrl Pts',(1.36071428571434,-0.141471038664139,
17.0373056694657));
#191108=CARTESIAN_POINT('Ctrl Pts',(3.84437524780499,-0.141471038664133,
16.9876962944657));
#191109=CARTESIAN_POINT('Ctrl Pts',(5.6005887562676,-1.89768454712673,16.9380869194657));
#191110=CARTESIAN_POINT('Ctrl Pts',(7.35680226473021,-3.65389805558933,
16.8884775444657));
#191111=CARTESIAN_POINT('Ctrl Pts',(7.35680226473022,-6.13755901767999,
16.8388681694657));
#191112=CARTESIAN_POINT('Ctrl Pts',(7.35680226473022,-8.62121997977064,
16.7892587944657));
#191113=CARTESIAN_POINT('Ctrl Pts',(5.60058875626762,-10.3774334882333,
16.7396494194657));
#191114=CARTESIAN_POINT('Ctrl Pts',(3.84437524780502,-12.1336469966959,
16.6900400444657));
#191115=CARTESIAN_POINT('Ctrl Pts',(1.36071428571437,-12.1336469966959,
16.6404306694657));
#191116=CARTESIAN_POINT('Ctrl Pts',(-1.12294667637629,-12.1336469966959,
16.5908212944657));
#191117=CARTESIAN_POINT('Ctrl Pts',(-2.8791601848389,-10.3774334882333,
16.5412119194657));
#191118=CARTESIAN_POINT('Ctrl Pts',(-4.6353736933015,-8.62121997977068,
16.4916025444657));
#191119=CARTESIAN_POINT('Ctrl Pts',(-4.63537369330151,-6.13755901768002,
16.4419931694657));
#191120=CARTESIAN_POINT('Ctrl Pts',(-4.63537369330152,-3.65389805558936,
16.3923837944657));
#191121=CARTESIAN_POINT('Ctrl Pts',(-2.87916018483892,-1.89768454712676,
16.3427744194657));
#191122=CARTESIAN_POINT('Ctrl Pts',(-1.12294667637632,-0.141471038664144,
16.2931650444657));
#191123=CARTESIAN_POINT('Ctrl Pts',(1.36071428571433,-0.141471038664139,
16.2435556694657));
#191124=CARTESIAN_POINT('Ctrl Pts',(3.84437524780499,-0.141471038664133,
16.1939462944657));
#191125=CARTESIAN_POINT('Ctrl Pts',(5.6005887562676,-1.89768454712673,16.1443369194657));
#191126=CARTESIAN_POINT('Ctrl Pts',(7.35680226473021,-3.65389805558933,
16.0947275444657));
#191127=CARTESIAN_POINT('Ctrl Pts',(7.35680226473021,-6.13755901767999,
16.0451181694657));
#191128=CARTESIAN_POINT('Ctrl Pts',(7.35680226473022,-8.62121997977064,
15.9955087944657));
#191129=CARTESIAN_POINT('Ctrl Pts',(5.60058875626762,-10.3774334882333,
15.9458994194657));
#191130=CARTESIAN_POINT('Ctrl Pts',(3.84437524780502,-12.1336469966959,
15.8962900444657));
#191131=CARTESIAN_POINT('Ctrl Pts',(1.36071428571436,-12.1336469966959,
15.8466806694657));
#191132=CARTESIAN_POINT('Ctrl Pts',(-1.12294667637629,-12.1336469966959,
15.7970712944657));
#191133=CARTESIAN_POINT('Ctrl Pts',(-2.8791601848389,-10.3774334882333,
15.7474619194657));
#191134=CARTESIAN_POINT('Ctrl Pts',(-4.63537369330151,-8.62121997977068,
15.6978525444657));
#191135=CARTESIAN_POINT('Ctrl Pts',(-4.63537369330152,-6.13755901768002,
15.6482431694657));
#191136=CARTESIAN_POINT('Ctrl Pts',(-4.63537369330152,-3.65389805558936,
15.5986337944657));
#191137=CARTESIAN_POINT('Ctrl Pts',(-2.87916018483892,-1.89768454712676,
15.5490244194657));
#191138=CARTESIAN_POINT('Ctrl Pts',(-1.12294667637632,-0.141471038664144,
15.4994150444657));
#191139=CARTESIAN_POINT('Ctrl Pts',(1.36071428571433,-0.141471038664139,
15.4498056694657));
#191140=CARTESIAN_POINT('Ctrl Pts',(3.84437524780498,-0.141471038664133,
15.4001962944657));
#191141=CARTESIAN_POINT('Ctrl Pts',(5.60058875626759,-1.89768454712673,
15.3505869194657));
#191142=CARTESIAN_POINT('Ctrl Pts',(7.3568022647302,-3.65389805558933,15.3009775444657));
#191143=CARTESIAN_POINT('Ctrl Pts',(7.35680226473021,-6.13755901767999,
15.2513681694657));
#191144=CARTESIAN_POINT('Ctrl Pts',(7.35680226473022,-8.62121997977064,
15.2017587944657));
#191145=CARTESIAN_POINT('Ctrl Pts',(5.60058875626762,-10.3774334882333,
15.1521494194657));
#191146=CARTESIAN_POINT('Ctrl Pts',(3.84437524780502,-12.1336469966959,
15.1025400444657));
#191147=CARTESIAN_POINT('Ctrl Pts',(1.36071428571436,-12.1336469966959,
15.0529306694657));
#191148=CARTESIAN_POINT('Ctrl Pts',(-1.12294667637629,-12.1336469966959,
15.0033212944657));
#191149=CARTESIAN_POINT('Ctrl Pts',(-2.8791601848389,-10.3774334882333,
14.9537119194657));
#191150=CARTESIAN_POINT('Ctrl Pts',(-4.63537369330151,-8.62121997977068,
14.9041025444657));
#191151=CARTESIAN_POINT('Ctrl Pts',(-4.63537369330152,-6.13755901768002,
14.8544931694657));
#191152=CARTESIAN_POINT('Ctrl Pts',(-4.63537369330153,-3.65389805558936,
14.8048837944657));
#191153=CARTESIAN_POINT('Ctrl Pts',(-2.87916018483893,-1.89768454712676,
14.7552744194657));
#191154=CARTESIAN_POINT('Ctrl Pts',(-1.12294667637633,-0.141471038664144,
14.7056650444657));
#191155=CARTESIAN_POINT('Ctrl Pts',(1.36071428571433,-0.141471038664139,
14.6560556694657));
#191156=CARTESIAN_POINT('Ctrl Pts',(3.84437524780498,-0.141471038664133,
14.6064462944657));
#191157=CARTESIAN_POINT('Ctrl Pts',(5.60058875626759,-1.89768454712673,
14.5568369194657));
#191158=CARTESIAN_POINT('Ctrl Pts',(7.3568022647302,-3.65389805558933,14.5072275444657));
#191159=CARTESIAN_POINT('Ctrl Pts',(7.35680226473021,-6.13755901767999,
14.4576181694657));
#191160=CARTESIAN_POINT('Ctrl Pts',(7.35680226473021,-8.62121997977064,
14.4080087944657));
#191161=CARTESIAN_POINT('Ctrl Pts',(5.60058875626761,-10.3774334882333,
14.3583994194657));
#191162=CARTESIAN_POINT('Ctrl Pts',(3.84437524780501,-12.1336469966959,
14.3087900444657));
#191163=CARTESIAN_POINT('Ctrl Pts',(1.36071428571436,-12.1336469966959,
14.2591806694657));
#191164=CARTESIAN_POINT('Ctrl Pts',(-1.1229466763763,-12.1336469966959,
14.2095712944657));
#191165=CARTESIAN_POINT('Ctrl Pts',(-2.8791601848389,-10.3774334882333,
14.1599619194657));
#191166=CARTESIAN_POINT('Ctrl Pts',(-4.63537369330151,-8.62121997977068,
14.1103525444657));
#191167=CARTESIAN_POINT('Ctrl Pts',(-4.63537369330152,-6.13755901768002,
14.0607431694657));
#191168=CARTESIAN_POINT('Ctrl Pts',(-4.63537369330153,-3.65389805558936,
14.0111337944657));
#191169=CARTESIAN_POINT('Ctrl Pts',(-2.87916018483893,-1.89768454712676,
13.9615244194657));
#191170=CARTESIAN_POINT('Ctrl Pts',(-1.12294667637633,-0.141471038664144,
13.9119150444657));
#191171=CARTESIAN_POINT('Ctrl Pts',(1.36071428571432,-0.141471038664139,
13.8623056694657));
#191172=CARTESIAN_POINT('Ctrl Pts',(3.84437524780498,-0.141471038664133,
13.8126962944657));
#191173=CARTESIAN_POINT('Ctrl Pts',(5.60058875626759,-1.89768454712673,
13.7630869194657));
#191174=CARTESIAN_POINT('Ctrl Pts',(7.3568022647302,-3.65389805558933,13.7134775444657));
#191175=CARTESIAN_POINT('Ctrl Pts',(7.35680226473021,-6.13755901767999,
13.6638681694657));
#191176=CARTESIAN_POINT('Ctrl Pts',(7.35680226473021,-8.62121997977064,
13.6142587944657));
#191177=CARTESIAN_POINT('Ctrl Pts',(5.60058875626761,-10.3774334882333,
13.5646494194657));
#191178=CARTESIAN_POINT('Ctrl Pts',(3.84437524780501,-12.1336469966959,
13.5150400444657));
#191179=CARTESIAN_POINT('Ctrl Pts',(1.36071428571436,-12.1336469966959,
13.4654306694657));
#191180=CARTESIAN_POINT('Ctrl Pts',(-1.1229466763763,-12.1336469966959,
13.4158212944657));
#191181=CARTESIAN_POINT('Ctrl Pts',(-2.87916018483891,-10.3774334882333,
13.3662119194657));
#191182=CARTESIAN_POINT('Ctrl Pts',(-4.63537369330152,-8.62121997977068,
13.3166025444657));
#191183=CARTESIAN_POINT('Ctrl Pts',(-4.63537369330153,-6.13755901768002,
13.2669931694657));
#191184=CARTESIAN_POINT('Ctrl Pts',(-4.63537369330153,-3.65389805558936,
13.2173837944657));
#191185=CARTESIAN_POINT('Ctrl Pts',(-2.87916018483893,-1.89768454712676,
13.1677744194657));
#191186=CARTESIAN_POINT('Ctrl Pts',(-1.12294667637633,-0.141471038664144,
13.1181650444657));
#191187=CARTESIAN_POINT('Ctrl Pts',(1.36071428571432,-0.141471038664139,
13.0685556694657));
#191188=CARTESIAN_POINT('Ctrl Pts',(3.84437524780497,-0.141471038664133,
13.0189462944657));
#191189=CARTESIAN_POINT('Ctrl Pts',(5.60058875626759,-1.89768454712673,
12.9693369194657));
#191190=CARTESIAN_POINT('Ctrl Pts',(7.3568022647302,-3.65389805558933,12.9197275444657));
#191191=CARTESIAN_POINT('Ctrl Pts',(7.3568022647302,-6.13755901767999,12.8701181694657));
#191192=CARTESIAN_POINT('Ctrl Pts',(7.35680226473021,-8.62121997977064,
12.8205087944657));
#191193=CARTESIAN_POINT('Ctrl Pts',(5.60058875626761,-10.3774334882333,
12.7708994194657));
#191194=CARTESIAN_POINT('Ctrl Pts',(3.84437524780501,-12.1336469966959,
12.7212900444657));
#191195=CARTESIAN_POINT('Ctrl Pts',(1.36071428571435,-12.1336469966959,
12.6716806694657));
#191196=CARTESIAN_POINT('Ctrl Pts',(-1.1229466763763,-12.1336469966959,
12.6220712944657));
#191197=CARTESIAN_POINT('Ctrl Pts',(-2.87916018483891,-10.3774334882333,
12.5724619194657));
#191198=CARTESIAN_POINT('Ctrl Pts',(-4.63537369330152,-8.62121997977068,
12.5228525444657));
#191199=CARTESIAN_POINT('Ctrl Pts',(-4.63537369330153,-6.13755901768002,
12.4732431694657));
#191200=CARTESIAN_POINT('Ctrl Pts',(-4.63537369330153,-3.65389805558936,
12.4236337944657));
#191201=CARTESIAN_POINT('Ctrl Pts',(-2.87916018483893,-1.89768454712676,
12.3740244194657));
#191202=CARTESIAN_POINT('Ctrl Pts',(-1.12294667637633,-0.141471038664144,
12.3244150444657));
#191203=CARTESIAN_POINT('Ctrl Pts',(1.36071428571432,-0.141471038664139,
12.2748056694657));
#191204=CARTESIAN_POINT('Ctrl Pts',(3.84437524780497,-0.141471038664133,
12.2251962944657));
#191205=CARTESIAN_POINT('Ctrl Pts',(5.60058875626758,-1.89768454712673,
12.1755869194657));
#191206=CARTESIAN_POINT('Ctrl Pts',(7.35680226473019,-3.65389805558933,
12.1259775444657));
#191207=CARTESIAN_POINT('Ctrl Pts',(7.3568022647302,-6.13755901767999,12.0763681694657));
#191208=CARTESIAN_POINT('Ctrl Pts',(7.35680226473021,-8.62121997977064,
12.0267587944657));
#191209=CARTESIAN_POINT('Ctrl Pts',(5.60058875626761,-10.3774334882333,
11.9771494194657));
#191210=CARTESIAN_POINT('Ctrl Pts',(3.844375247805,-12.1336469966959,11.9275400444657));
#191211=CARTESIAN_POINT('Ctrl Pts',(1.36071428571435,-12.1336469966959,
11.8779306694657));
#191212=CARTESIAN_POINT('Ctrl Pts',(-1.12294667637631,-12.1336469966959,
11.8283212944657));
#191213=CARTESIAN_POINT('Ctrl Pts',(-2.87916018483891,-10.3774334882333,
11.7787119194657));
#191214=CARTESIAN_POINT('Ctrl Pts',(-4.63537369330152,-8.62121997977068,
11.7291025444657));
#191215=CARTESIAN_POINT('Ctrl Pts',(-4.63537369330153,-6.13755901768002,
11.6794931694657));
#191216=CARTESIAN_POINT('Ctrl Pts',(-4.63537369330154,-3.65389805558936,
11.6298837944657));
#191217=CARTESIAN_POINT('Ctrl Pts',(-2.87916018483894,-1.89768454712676,
11.5802744194657));
#191218=CARTESIAN_POINT('Ctrl Pts',(-1.12294667637634,-0.141471038664144,
11.5306650444657));
#191219=CARTESIAN_POINT('Ctrl Pts',(1.36071428571432,-0.141471038664139,
11.4810556694657));
#191220=CARTESIAN_POINT('Ctrl Pts',(3.84437524780497,-0.141471038664133,
11.4314462944657));
#191221=CARTESIAN_POINT('Ctrl Pts',(5.60058875626758,-1.89768454712673,
11.3818369194657));
#191222=CARTESIAN_POINT('Ctrl Pts',(7.35680226473019,-3.65389805558933,
11.3322275444657));
#191223=CARTESIAN_POINT('Ctrl Pts',(7.3568022647302,-6.13755901767999,11.2826181694657));
#191224=CARTESIAN_POINT('Ctrl Pts',(7.3568022647302,-8.62121997977064,11.2330087944657));
#191225=CARTESIAN_POINT('Ctrl Pts',(5.6005887562676,-10.3774334882333,11.1833994194657));
#191226=CARTESIAN_POINT('Ctrl Pts',(3.844375247805,-12.1336469966959,11.1337900444657));
#191227=CARTESIAN_POINT('Ctrl Pts',(1.36071428571435,-12.1336469966959,
11.0841806694657));
#191228=CARTESIAN_POINT('Ctrl Pts',(-1.12294667637631,-12.1336469966959,
11.0345712944657));
#191229=CARTESIAN_POINT('Ctrl Pts',(-2.87916018483892,-10.3774334882333,
10.9849619194657));
#191230=CARTESIAN_POINT('Ctrl Pts',(-4.63537369330153,-8.62121997977068,
10.9353525444657));
#191231=CARTESIAN_POINT('Ctrl Pts',(-4.63537369330153,-6.13755901768002,
10.8857431694657));
#191232=CARTESIAN_POINT('Ctrl Pts',(-4.63537369330154,-3.65389805558936,
10.8361337944657));
#191233=CARTESIAN_POINT('Ctrl Pts',(-2.87916018483894,-1.89768454712676,
10.7865244194657));
#191234=CARTESIAN_POINT('Ctrl Pts',(-1.12294667637634,-0.141471038664144,
10.7369150444657));
#191235=CARTESIAN_POINT('Ctrl Pts',(1.36071428571431,-0.141471038664139,
10.6873056694657));
#191236=CARTESIAN_POINT('Ctrl Pts',(3.84437524780497,-0.141471038664133,
10.6376962944657));
#191237=CARTESIAN_POINT('Ctrl Pts',(5.60058875626758,-1.89768454712673,
10.5880869194657));
#191238=CARTESIAN_POINT('Ctrl Pts',(7.35680226473019,-3.65389805558933,
10.5384775444657));
#191239=CARTESIAN_POINT('Ctrl Pts',(7.35680226473019,-6.13755901767999,
10.4888681694657));
#191240=CARTESIAN_POINT('Ctrl Pts',(7.3568022647302,-8.62121997977064,10.4392587944657));
#191241=CARTESIAN_POINT('Ctrl Pts',(5.6005887562676,-10.3774334882333,10.3896494194657));
#191242=CARTESIAN_POINT('Ctrl Pts',(3.844375247805,-12.1336469966959,10.3400400444657));
#191243=CARTESIAN_POINT('Ctrl Pts',(1.36071428571435,-12.1336469966959,
10.2904306694657));
#191244=CARTESIAN_POINT('Ctrl Pts',(-1.12294667637631,-12.1336469966959,
10.2408212944657));
#191245=CARTESIAN_POINT('Ctrl Pts',(-2.87916018483892,-10.3774334882333,
10.1912119194657));
#191246=CARTESIAN_POINT('Ctrl Pts',(-4.63537369330153,-8.62121997977068,
10.1416025444657));
#191247=CARTESIAN_POINT('Ctrl Pts',(-4.63537369330154,-6.13755901768002,
10.0919931694657));
#191248=CARTESIAN_POINT('Ctrl Pts',(-4.63537369330154,-3.65389805558936,
10.0423837944657));
#191249=CARTESIAN_POINT('Ctrl Pts',(-2.87916018483894,-1.89768454712676,
9.99277441946573));
#191250=CARTESIAN_POINT('Ctrl Pts',(-1.12294667637634,-0.141471038664144,
9.94316504446573));
#191251=CARTESIAN_POINT('Ctrl Pts',(1.36071428571431,-0.141471038664139,
9.89355566946572));
#191252=CARTESIAN_POINT('Ctrl Pts',(3.84437524780496,-0.141471038664133,
9.84394629446571));
#191253=CARTESIAN_POINT('Ctrl Pts',(5.60058875626757,-1.89768454712673,
9.7943369194657));
#191254=CARTESIAN_POINT('Ctrl Pts',(7.35680226473018,-3.65389805558933,
9.74472754446569));
#191255=CARTESIAN_POINT('Ctrl Pts',(7.35680226473019,-6.13755901767999,
9.69511816946569));
#191256=CARTESIAN_POINT('Ctrl Pts',(7.3568022647302,-8.62121997977064,9.6455087944657));
#191257=CARTESIAN_POINT('Ctrl Pts',(5.6005887562676,-10.3774334882333,9.5958994194657));
#191258=CARTESIAN_POINT('Ctrl Pts',(3.844375247805,-12.1336469966959,9.54629004446571));
#191259=CARTESIAN_POINT('Ctrl Pts',(1.36071428571434,-12.1336469966959,
9.49668066946572));
#191260=CARTESIAN_POINT('Ctrl Pts',(-1.12294667637631,-12.1336469966959,
9.44707129446572));
#191261=CARTESIAN_POINT('Ctrl Pts',(-2.87916018483892,-10.3774334882333,
9.39746191946573));
#191262=CARTESIAN_POINT('Ctrl Pts',(-4.63537369330153,-8.62121997977068,
9.34785254446574));
#191263=CARTESIAN_POINT('Ctrl Pts',(-4.63537369330154,-6.13755901768002,
9.29824316946574));
#191264=CARTESIAN_POINT('Ctrl Pts',(-4.63537369330155,-3.65389805558936,
9.24863379446574));
#191265=CARTESIAN_POINT('Ctrl Pts',(-2.87916018483894,-1.89768454712676,
9.19902441946573));
#191266=CARTESIAN_POINT('Ctrl Pts',(-1.12294667637634,-0.141471038664144,
9.14941504446572));
#191267=CARTESIAN_POINT('Ctrl Pts',(1.36071428571431,-0.141471038664139,
9.09980566946571));
#191268=CARTESIAN_POINT('Ctrl Pts',(3.84437524780496,-0.141471038664133,
9.05019629446571));
#191269=CARTESIAN_POINT('Ctrl Pts',(5.60058875626757,-1.89768454712673,
9.0005869194657));
#191270=CARTESIAN_POINT('Ctrl Pts',(7.35680226473018,-3.65389805558933,
8.95097754446569));
#191271=CARTESIAN_POINT('Ctrl Pts',(7.35680226473019,-6.13755901767999,
8.90136816946569));
#191272=CARTESIAN_POINT('Ctrl Pts',(7.3568022647302,-8.62121997977064,8.8517587944657));
#191273=CARTESIAN_POINT('Ctrl Pts',(5.60058875626759,-10.3774334882333,
8.8021494194657));
#191274=CARTESIAN_POINT('Ctrl Pts',(3.84437524780499,-12.1336469966959,
8.75254004446571));
#191275=CARTESIAN_POINT('Ctrl Pts',(1.36071428571434,-12.1336469966959,
8.70293066946572));
#191276=CARTESIAN_POINT('Ctrl Pts',(-1.12294667637632,-12.1336469966959,
8.65332129446573));
#191277=CARTESIAN_POINT('Ctrl Pts',(-2.87916018483892,-10.3774334882333,
8.60371191946573));
#191278=CARTESIAN_POINT('Ctrl Pts',(-4.63537369330153,-8.62121997977068,
8.55410254446574));
#191279=CARTESIAN_POINT('Ctrl Pts',(-4.63537369330154,-6.13755901768002,
8.50449316946573));
#191280=CARTESIAN_POINT('Ctrl Pts',(-4.63537369330155,-3.65389805558936,
8.45488379446574));
#191281=CARTESIAN_POINT('Ctrl Pts',(-2.87916018483895,-1.89768454712676,
8.40527441946573));
#191282=CARTESIAN_POINT('Ctrl Pts',(-1.12294667637635,-0.141471038664144,
8.35566504446572));
#191283=CARTESIAN_POINT('Ctrl Pts',(1.36071428571431,-0.141471038664139,
8.30605566946572));
#191284=CARTESIAN_POINT('Ctrl Pts',(3.84437524780496,-0.141471038664133,
8.25644629446571));
#191285=CARTESIAN_POINT('Ctrl Pts',(5.60058875626757,-1.89768454712673,
8.2068369194657));
#191286=CARTESIAN_POINT('Ctrl Pts',(7.35680226473018,-3.65389805558933,
8.15722754446569));
#191287=CARTESIAN_POINT('Ctrl Pts',(7.35680226473019,-6.13755901767999,
8.1076181694657));
#191288=CARTESIAN_POINT('Ctrl Pts',(7.35680226473019,-8.62121997977064,
8.05800879446569));
#191289=CARTESIAN_POINT('Ctrl Pts',(5.60058875626759,-10.3774334882333,
8.0083994194657));
#191290=CARTESIAN_POINT('Ctrl Pts',(3.84437524780499,-12.1336469966959,
7.95879004446571));
#191291=CARTESIAN_POINT('Ctrl Pts',(1.36071428571434,-12.1336469966959,
7.90918066946572));
#191292=CARTESIAN_POINT('Ctrl Pts',(-1.12294667637632,-12.1336469966959,
7.85957129446573));
#191293=CARTESIAN_POINT('Ctrl Pts',(-2.87916018483893,-10.3774334882333,
7.80996191946573));
#191294=CARTESIAN_POINT('Ctrl Pts',(-4.63537369330154,-8.62121997977068,
7.76035254446574));
#191295=CARTESIAN_POINT('Ctrl Pts',(-4.63537369330154,-6.13755901768002,
7.71074316946574));
#191296=CARTESIAN_POINT('Ctrl Pts',(-4.63537369330155,-3.65389805558936,
7.66113379446574));
#191297=CARTESIAN_POINT('Ctrl Pts',(-2.87916018483895,-1.89768454712676,
7.61152441946573));
#191298=CARTESIAN_POINT('Ctrl Pts',(-1.12294667637635,-0.141471038664144,
7.56191504446572));
#191299=CARTESIAN_POINT('Ctrl Pts',(1.3607142857143,-0.141471038664139,
7.51230566946572));
#191300=CARTESIAN_POINT('Ctrl Pts',(3.84437524780496,-0.141471038664133,
7.46269629446571));
#191301=CARTESIAN_POINT('Ctrl Pts',(5.60058875626757,-1.89768454712673,
7.4130869194657));
#191302=CARTESIAN_POINT('Ctrl Pts',(7.35680226473017,-3.65389805558933,
7.36347754446569));
#191303=CARTESIAN_POINT('Ctrl Pts',(7.35680226473018,-6.13755901767999,
7.3138681694657));
#191304=CARTESIAN_POINT('Ctrl Pts',(7.35680226473019,-8.62121997977064,
7.2642587944657));
#191305=CARTESIAN_POINT('Ctrl Pts',(5.60058875626759,-10.3774334882333,
7.2146494194657));
#191306=CARTESIAN_POINT('Ctrl Pts',(3.84437524780499,-12.1336469966959,
7.16504004446571));
#191307=CARTESIAN_POINT('Ctrl Pts',(1.36071428571433,-12.1336469966959,
7.11543066946572));
#191308=CARTESIAN_POINT('Ctrl Pts',(-1.12294667637632,-12.1336469966959,
7.06582129446573));
#191309=CARTESIAN_POINT('Ctrl Pts',(-2.87916018483893,-10.3774334882333,
7.01621191946573));
#191310=CARTESIAN_POINT('Ctrl Pts',(-4.63537369330154,-8.62121997977068,
6.96660254446574));
#191311=CARTESIAN_POINT('Ctrl Pts',(-4.63537369330155,-6.13755901768002,
6.91699316946574));
#191312=CARTESIAN_POINT('Ctrl Pts',(-4.63537369330155,-3.65389805558936,
6.86738379446574));
#191313=CARTESIAN_POINT('Ctrl Pts',(-2.87916018483895,-1.89768454712676,
6.81777441946573));
#191314=CARTESIAN_POINT('Ctrl Pts',(-1.12294667637635,-0.141471038664144,
6.76816504446573));
#191315=CARTESIAN_POINT('Ctrl Pts',(1.3607142857143,-0.141471038664139,
6.71855566946572));
#191316=CARTESIAN_POINT('Ctrl Pts',(3.84437524780495,-0.141471038664133,
6.66894629446571));
#191317=CARTESIAN_POINT('Ctrl Pts',(5.60058875626756,-1.89768454712673,
6.6193369194657));
#191318=CARTESIAN_POINT('Ctrl Pts',(7.35680226473017,-3.65389805558933,
6.5697275444657));
#191319=CARTESIAN_POINT('Ctrl Pts',(7.35680226473018,-6.13755901767999,
6.52011816946569));
#191320=CARTESIAN_POINT('Ctrl Pts',(7.35680226473019,-8.62121997977064,
6.47050879446569));
#191321=CARTESIAN_POINT('Ctrl Pts',(5.60058875626759,-10.3774334882333,
6.4208994194657));
#191322=CARTESIAN_POINT('Ctrl Pts',(3.84437524780499,-12.1336469966959,
6.37129004446571));
#191323=CARTESIAN_POINT('Ctrl Pts',(1.36071428571433,-12.1336469966959,
6.32168066946572));
#191324=CARTESIAN_POINT('Ctrl Pts',(-1.0133022969909,-12.1336469966959,
6.27426136356799));
#191325=CARTESIAN_POINT('Ctrl Pts',(-2.74388712110306,-10.508522108722,
6.22624848135568));
#191326=CARTESIAN_POINT('Ctrl Pts',(0.395514285714327,-0.786339686702718,
15.9431419873872));
#191327=CARTESIAN_POINT('Ctrl Pts',(0.395514285714327,-0.736608476556573,
15.9711927121756));
#191328=CARTESIAN_POINT('Ctrl Pts',(0.395514285714328,-0.686884992853213,
15.9992571389387));
#191329=CARTESIAN_POINT('Ctrl Pts',(0.395514285714328,-0.637168644611792,
16.0273341961437));
#191330=CARTESIAN_POINT('Ctrl Pts',(0.395514285714328,-0.587452296636243,
16.0554112531986));
#191331=CARTESIAN_POINT('Ctrl Pts',(0.395514285714018,-0.537743081404174,
16.0835009434732));
#191332=CARTESIAN_POINT('Ctrl Pts',(0.395514285714018,-0.48804046640908,
16.1116023037879));
#191333=CARTESIAN_POINT('Ctrl Pts',(0.395514285714018,-0.440021982747704,
16.1387514731277));
#191334=CARTESIAN_POINT('Ctrl Pts',(0.395514285714317,-0.392009657737401,
16.1659115376978));
#191335=CARTESIAN_POINT('Ctrl Pts',(0.395514285714326,-0.344003056874415,
16.1930817133056));
#191336=CARTESIAN_POINT('Origin',(1.36071428571435,-6.13755901768,16.7148447319657));
#191337=CARTESIAN_POINT('',(2.32591428571433,-1.16868401767999,16.7148447319657));
#191338=CARTESIAN_POINT('',(2.32591428571433,-1.16868401767999,16.7148447319657));
#191339=CARTESIAN_POINT('',(0.395514285714331,-1.16868401768,16.7148447319657));
#191340=CARTESIAN_POINT('',(0.395514285714331,-1.16868401768,16.7148447319657));
#191341=CARTESIAN_POINT('',(0.395514285714331,-1.16868401768,16.7148447319657));
#191342=CARTESIAN_POINT('Origin',(1.36071428571431,-6.13755901768,6.30084473196571));
#191343=CARTESIAN_POINT('',(0.395514285714294,-1.16868401768,6.30084473196572));
#191344=CARTESIAN_POINT('',(0.395514285714294,-1.16868401768,6.30084473196572));
#191345=CARTESIAN_POINT('',(2.32591428571429,-1.16868401767999,6.30084473196571));
#191346=CARTESIAN_POINT('',(0.395514285714294,-1.16868401768,6.30084473196572));
#191347=CARTESIAN_POINT('',(2.32591428571429,-1.16868401767999,6.30084473196571));
#191348=CARTESIAN_POINT('Origin',(7.23471428571425,6.08644098232002,2.17684473196569));
#191349=CARTESIAN_POINT('',(7.23471428571425,8.08644098232002,4.77684473196569));
#191350=CARTESIAN_POINT('',(9.23471428571426,6.08644098232002,4.77684473196569));
#191351=CARTESIAN_POINT('Origin',(7.23471428571426,6.08644098232002,4.77684473196569));
#191352=CARTESIAN_POINT('',(9.23471428571425,6.08644098232002,2.17684473196569));
#191353=CARTESIAN_POINT('',(7.23471428571424,8.08644098232002,2.17684473196569));
#191354=CARTESIAN_POINT('Origin',(9.23471428571425,6.08644098232002,2.17684473196569));
#191355=CARTESIAN_POINT('',(9.23471428571435,-18.36155901768,4.77684473196569));
#191356=CARTESIAN_POINT('',(9.23471428571426,6.08644098232002,4.77684473196569));
#191357=CARTESIAN_POINT('',(9.23471428571434,-18.36155901768,2.17684473196569));
#191358=CARTESIAN_POINT('Origin',(7.23471428571434,-18.36155901768,2.17684473196569));
#191359=CARTESIAN_POINT('',(7.23471428571436,-20.36155901768,4.77684473196569));
#191360=CARTESIAN_POINT('Origin',(7.23471428571435,-18.36155901768,4.77684473196569));
#191361=CARTESIAN_POINT('',(7.23471428571435,-20.36155901768,2.17684473196569));
#191362=CARTESIAN_POINT('Origin',(7.23471428571435,-20.36155901768,2.17684473196569));
#191363=CARTESIAN_POINT('',(-4.51328571428564,-20.36155901768,4.77684473196573));
#191364=CARTESIAN_POINT('',(7.23471428571436,-20.36155901768,4.77684473196569));
#191365=CARTESIAN_POINT('',(-4.51328571428565,-20.36155901768,2.17684473196573));
#191366=CARTESIAN_POINT('Origin',(-4.51328571428566,-18.36155901768,2.17684473196573));
#191367=CARTESIAN_POINT('',(-6.51328571428565,-18.36155901768,4.77684473196574));
#191368=CARTESIAN_POINT('Origin',(-4.51328571428565,-18.36155901768,4.77684473196573));
#191369=CARTESIAN_POINT('',(-6.51328571428566,-18.36155901768,2.17684473196574));
#191370=CARTESIAN_POINT('Origin',(-6.51328571428575,6.08644098231997,2.17684473196574));
#191371=CARTESIAN_POINT('',(-6.51328571428574,6.08644098231997,4.77684473196574));
#191372=CARTESIAN_POINT('',(-6.51328571428574,6.08644098231997,4.77684473196574));
#191373=CARTESIAN_POINT('',(-6.51328571428575,6.08644098231997,2.17684473196574));
#191374=CARTESIAN_POINT('Origin',(-4.51328571428575,6.08644098231997,2.17684473196573));
#191375=CARTESIAN_POINT('',(-4.51328571428575,8.08644098231997,4.77684473196573));
#191376=CARTESIAN_POINT('Origin',(-4.51328571428574,6.08644098231997,4.77684473196573));
#191377=CARTESIAN_POINT('',(-4.51328571428576,8.08644098231997,2.17684473196573));
#191378=CARTESIAN_POINT('Origin',(7.23471428571424,8.08644098232002,2.17684473196569));
#191379=CARTESIAN_POINT('',(7.23471428571425,8.08644098232002,4.77684473196569));
#191380=CARTESIAN_POINT('Origin',(7.23471428571426,6.08644098232002,4.77684473196569));
#191381=CARTESIAN_POINT('Origin',(7.23471428571426,6.08644098232002,4.77684473196569));
#191382=CARTESIAN_POINT('Origin',(2.32591428571429,-1.16868401767999,6.30084473196571));
#191383=CARTESIAN_POINT('',(2.32591428571429,-1.16868401767999,6.30084473196571));
#191384=CARTESIAN_POINT('Origin',(0.395514285714294,-1.16868401768,6.30084473196572));
#191385=CARTESIAN_POINT('',(0.395514285714294,-1.16868401768,6.30084473196572));
#191386=CARTESIAN_POINT('Origin',(0.395514285714294,-1.16868401768,6.30084473196572));
#191387=CARTESIAN_POINT('Origin',(1.36071428571432,-6.13755901768,6.90232643818786));
#191388=CARTESIAN_POINT('',(6.7982835375239,-6.13755901767998,6.90232643818784));
#191389=CARTESIAN_POINT('Origin',(1.36071428571432,-6.13755901768,6.90232643818786));
#191390=CARTESIAN_POINT('',(7.39976524374605,-6.13755901767998,6.30084473196569));
#191391=CARTESIAN_POINT('',(6.7982835375239,-6.13755901767998,6.90232643818784));
#191392=CARTESIAN_POINT('Origin',(1.36071428571432,-6.13755901768,6.30084473196571));
#191393=CARTESIAN_POINT('Origin',(1.36071428571432,-6.13755901768,8.28204473196571));
#191394=CARTESIAN_POINT('',(6.7982835375239,-6.13755901767998,7.68056302574354));
#191395=CARTESIAN_POINT('',(-4.07685496609526,-6.13755901768002,7.68056302574358));
#191396=CARTESIAN_POINT('Origin',(1.36071428571432,-6.13755901768,7.68056302574356));
#191397=CARTESIAN_POINT('Origin',(1.36071428571432,-6.13755901768,7.68056302574356));
#191398=CARTESIAN_POINT('',(-4.67833667231741,-6.13755901768002,8.28204473196573));
#191399=CARTESIAN_POINT('',(-4.67833667231741,-6.13755901768002,8.28204473196573));
#191400=CARTESIAN_POINT('Origin',(1.36071428571432,-6.13755901768,8.28204473196571));
#191401=CARTESIAN_POINT('Origin',(1.36071428571432,-6.13755901768,8.28204473196571));
#191402=CARTESIAN_POINT('',(6.7982835375239,-6.13755901767998,8.28204473196569));
#191403=CARTESIAN_POINT('Origin',(-5.75128571428569,-2.03144390320341,8.28204473196574));
#191404=CARTESIAN_POINT('',(4.91671428571435,-12.2967316893949,8.2820447319657));
#191405=CARTESIAN_POINT('',(8.47271428571432,-6.13755901767998,8.28204473196568));
#191406=CARTESIAN_POINT('Origin',(1.36071428571432,-6.13755901768,8.28204473196571));
#191407=CARTESIAN_POINT('',(4.9167142857143,0.0216136540349366,8.2820447319657));
#191408=CARTESIAN_POINT('Origin',(1.36071428571432,-6.13755901768,8.28204473196571));
#191409=CARTESIAN_POINT('',(-2.1952857142857,0.0216136540349131,8.28204473196572));
#191410=CARTESIAN_POINT('Origin',(1.36071428571432,-6.13755901768,8.28204473196571));
#191411=CARTESIAN_POINT('',(-5.75128571428568,-6.13755901768003,8.28204473196574));
#191412=CARTESIAN_POINT('Origin',(1.36071428571432,-6.13755901768,8.28204473196571));
#191413=CARTESIAN_POINT('',(-2.19528571428565,-12.2967316893949,8.28204473196573));
#191414=CARTESIAN_POINT('Origin',(1.36071428571432,-6.13755901768,8.28204473196571));
#191415=CARTESIAN_POINT('Origin',(1.36071428571432,-6.13755901768,8.28204473196571));
#191416=CARTESIAN_POINT('Origin',(-5.7512857142857,-2.03144390320341,6.30084473196574));
#191417=CARTESIAN_POINT('',(8.47271428571432,-6.13755901767998,6.30084473196569));
#191418=CARTESIAN_POINT('',(4.91671428571429,0.021613654034938,6.3008447319657));
#191419=CARTESIAN_POINT('Origin',(1.36071428571432,-6.13755901768,6.30084473196571));
#191420=CARTESIAN_POINT('',(4.91671428571434,-12.2967316893949,6.3008447319657));
#191421=CARTESIAN_POINT('Origin',(1.36071428571432,-6.13755901768,6.30084473196571));
#191422=CARTESIAN_POINT('',(-2.19528571428566,-12.2967316893949,6.30084473196573));
#191423=CARTESIAN_POINT('Origin',(1.36071428571432,-6.13755901768,6.30084473196571));
#191424=CARTESIAN_POINT('',(-5.75128571428569,-6.13755901768003,6.30084473196574));
#191425=CARTESIAN_POINT('Origin',(1.36071428571432,-6.13755901768,6.30084473196571));
#191426=CARTESIAN_POINT('',(-2.1952857142857,0.0216136540349129,6.30084473196572));
#191427=CARTESIAN_POINT('Origin',(1.36071428571432,-6.13755901768,6.30084473196571));
#191428=CARTESIAN_POINT('Origin',(1.36071428571432,-6.13755901768,6.30084473196571));
#191429=CARTESIAN_POINT('Origin',(1.3607142857143,2.07467121127323,8.28204473196571));
#191430=CARTESIAN_POINT('',(1.36071428571429,2.07467121127323,7.646826513109));
#191431=CARTESIAN_POINT('',(1.36071428571429,2.07467121127323,6.93606295082241));
#191432=CARTESIAN_POINT('',(1.3607142857143,2.07467121127323,8.28204473196571));
#191433=CARTESIAN_POINT('Ctrl Pts',(1.36071428571429,2.07467121127324,6.93606295082241));
#191434=CARTESIAN_POINT('Ctrl Pts',(-0.544940370855853,0.974440982319992,
6.30084473196571));
#191435=CARTESIAN_POINT('Ctrl Pts',(-2.19528571428571,0.021613654034912,
6.30084473196572));
#191436=CARTESIAN_POINT('',(-5.7512857142857,-2.03144390320341,6.93606295082244));
#191437=CARTESIAN_POINT('Ctrl Pts',(-2.19528571428572,0.0216136540349035,
6.30084473196572));
#191438=CARTESIAN_POINT('Ctrl Pts',(-3.84563105771558,-0.931213674250179,
6.30084473196573));
#191439=CARTESIAN_POINT('Ctrl Pts',(-5.75128571428573,-2.03144390320343,
6.93606295082245));
#191440=CARTESIAN_POINT('',(-5.7512857142857,-2.03144390320341,7.64682651310903));
#191441=CARTESIAN_POINT('',(-5.75128571428569,-2.03144390320341,8.28204473196574));
#191442=CARTESIAN_POINT('Ctrl Pts',(-5.7512857142857,-2.03144390320341,
7.64682651310903));
#191443=CARTESIAN_POINT('Ctrl Pts',(-3.84563105771555,-0.931213674250168,
8.28204473196573));
#191444=CARTESIAN_POINT('Ctrl Pts',(-2.1952857142857,0.0216136540349127,
8.28204473196573));
#191445=CARTESIAN_POINT('Ctrl Pts',(-2.1952857142857,0.0216136540349127,
8.28204473196573));
#191446=CARTESIAN_POINT('Ctrl Pts',(-0.544940370855845,0.974440982319991,
8.28204473196572));
#191447=CARTESIAN_POINT('Ctrl Pts',(1.36071428571429,2.07467121127324,7.646826513109));
#191448=CARTESIAN_POINT('Origin',(-5.75128571428569,-2.03144390320341,8.28204473196574));
#191449=CARTESIAN_POINT('Ctrl Pts',(-5.7512857142857,-2.03144390320342,
6.93606295082244));
#191450=CARTESIAN_POINT('Ctrl Pts',(-5.75128571428569,-4.23190436110989,
6.30084473196574));
#191451=CARTESIAN_POINT('Ctrl Pts',(-5.75128571428569,-6.13755901768003,
6.30084473196574));
#191452=CARTESIAN_POINT('',(-5.75128571428566,-10.2436741321566,6.93606295082244));
#191453=CARTESIAN_POINT('Ctrl Pts',(-5.75128571428569,-6.13755901768003,
6.30084473196574));
#191454=CARTESIAN_POINT('Ctrl Pts',(-5.75128571428568,-8.04321367425017,
6.30084473196574));
#191455=CARTESIAN_POINT('Ctrl Pts',(-5.75128571428567,-10.2436741321566,
6.93606295082244));
#191456=CARTESIAN_POINT('',(-5.75128571428566,-10.2436741321566,7.64682651310903));
#191457=CARTESIAN_POINT('',(-5.75128571428567,-10.2436741321566,8.28204473196574));
#191458=CARTESIAN_POINT('Ctrl Pts',(-5.75128571428567,-10.2436741321566,
7.64682651310903));
#191459=CARTESIAN_POINT('Ctrl Pts',(-5.75128571428567,-8.04321367425017,
8.28204473196573));
#191460=CARTESIAN_POINT('Ctrl Pts',(-5.75128571428568,-6.13755901768003,
8.28204473196573));
#191461=CARTESIAN_POINT('Ctrl Pts',(-5.75128571428568,-6.13755901768003,
8.28204473196573));
#191462=CARTESIAN_POINT('Ctrl Pts',(-5.75128571428569,-4.23190436110988,
8.28204473196573));
#191463=CARTESIAN_POINT('Ctrl Pts',(-5.7512857142857,-2.03144390320341,
7.64682651310903));
#191464=CARTESIAN_POINT('Origin',(-5.75128571428567,-10.2436741321566,8.28204473196574));
#191465=CARTESIAN_POINT('Ctrl Pts',(-5.75128571428567,-10.2436741321567,
6.93606295082244));
#191466=CARTESIAN_POINT('Ctrl Pts',(-3.84563105771552,-11.3439043611099,
6.30084473196573));
#191467=CARTESIAN_POINT('Ctrl Pts',(-2.19528571428566,-12.2967316893949,
6.30084473196572));
#191468=CARTESIAN_POINT('',(1.36071428571435,-14.3497892466332,6.93606295082242));
#191469=CARTESIAN_POINT('Ctrl Pts',(-2.19528571428567,-12.2967316893949,
6.30084473196572));
#191470=CARTESIAN_POINT('Ctrl Pts',(-0.5449403708558,-13.24955901768,6.30084473196572));
#191471=CARTESIAN_POINT('Ctrl Pts',(1.36071428571436,-14.3497892466332,
6.93606295082242));
#191472=CARTESIAN_POINT('',(1.36071428571435,-14.3497892466332,7.64682651310901));
#191473=CARTESIAN_POINT('',(1.36071428571435,-14.3497892466332,8.28204473196571));
#191474=CARTESIAN_POINT('Ctrl Pts',(1.36071428571435,-14.3497892466332,
7.64682651310901));
#191475=CARTESIAN_POINT('Ctrl Pts',(-0.544940370855792,-13.24955901768,
8.28204473196572));
#191476=CARTESIAN_POINT('Ctrl Pts',(-2.19528571428565,-12.2967316893949,
8.28204473196572));
#191477=CARTESIAN_POINT('Ctrl Pts',(-2.19528571428565,-12.2967316893949,
8.28204473196572));
#191478=CARTESIAN_POINT('Ctrl Pts',(-3.84563105771551,-11.3439043611099,
8.28204473196573));
#191479=CARTESIAN_POINT('Ctrl Pts',(-5.75128571428566,-10.2436741321566,
7.64682651310903));
#191480=CARTESIAN_POINT('Origin',(1.36071428571435,-14.3497892466332,8.28204473196571));
#191481=CARTESIAN_POINT('Ctrl Pts',(1.36071428571435,-14.3497892466332,
6.93606295082242));
#191482=CARTESIAN_POINT('Ctrl Pts',(3.26636894228449,-13.24955901768,6.3008447319657));
#191483=CARTESIAN_POINT('Ctrl Pts',(4.91671428571434,-12.2967316893949,
6.3008447319657));
#191484=CARTESIAN_POINT('',(8.47271428571433,-10.2436741321566,6.93606295082239));
#191485=CARTESIAN_POINT('Ctrl Pts',(4.91671428571434,-12.2967316893949,
6.3008447319657));
#191486=CARTESIAN_POINT('Ctrl Pts',(6.56705962914419,-11.3439043611098,
6.30084473196569));
#191487=CARTESIAN_POINT('Ctrl Pts',(8.47271428571434,-10.2436741321566,
6.93606295082239));
#191488=CARTESIAN_POINT('',(8.47271428571434,-10.2436741321566,7.64682651310898));
#191489=CARTESIAN_POINT('',(8.47271428571434,-10.2436741321566,8.28204473196569));
#191490=CARTESIAN_POINT('Ctrl Pts',(8.47271428571434,-10.2436741321566,
7.64682651310898));
#191491=CARTESIAN_POINT('Ctrl Pts',(6.5670596291442,-11.3439043611098,8.28204473196569));
#191492=CARTESIAN_POINT('Ctrl Pts',(4.91671428571434,-12.2967316893949,
8.2820447319657));
#191493=CARTESIAN_POINT('Ctrl Pts',(4.91671428571437,-12.2967316893949,
8.2820447319657));
#191494=CARTESIAN_POINT('Ctrl Pts',(3.26636894228452,-13.24955901768,8.28204473196571));
#191495=CARTESIAN_POINT('Ctrl Pts',(1.36071428571438,-14.3497892466332,
7.64682651310902));
#191496=CARTESIAN_POINT('Origin',(8.47271428571434,-10.2436741321566,8.28204473196569));
#191497=CARTESIAN_POINT('Ctrl Pts',(8.47271428571434,-10.2436741321566,
6.93606295082239));
#191498=CARTESIAN_POINT('Ctrl Pts',(8.47271428571433,-8.04321367425012,
6.30084473196569));
#191499=CARTESIAN_POINT('Ctrl Pts',(8.47271428571432,-6.13755901767998,
6.30084473196569));
#191500=CARTESIAN_POINT('',(8.47271428571431,-2.03144390320336,6.93606295082239));
#191501=CARTESIAN_POINT('Ctrl Pts',(8.47271428571432,-6.13755901767998,
6.30084473196569));
#191502=CARTESIAN_POINT('Ctrl Pts',(8.47271428571431,-4.23190436110983,
6.30084473196569));
#191503=CARTESIAN_POINT('Ctrl Pts',(8.47271428571431,-2.03144390320336,
6.93606295082239));
#191504=CARTESIAN_POINT('',(8.47271428571431,-2.03144390320336,7.64682651310898));
#191505=CARTESIAN_POINT('',(8.47271428571431,-2.03144390320336,8.28204473196568));
#191506=CARTESIAN_POINT('Ctrl Pts',(8.47271428571431,-2.03144390320336,
7.64682651310898));
#191507=CARTESIAN_POINT('Ctrl Pts',(8.47271428571432,-4.23190436110983,
8.28204473196569));
#191508=CARTESIAN_POINT('Ctrl Pts',(8.47271428571433,-6.13755901767997,
8.28204473196569));
#191509=CARTESIAN_POINT('Ctrl Pts',(8.47271428571433,-6.13755901767997,
8.28204473196569));
#191510=CARTESIAN_POINT('Ctrl Pts',(8.47271428571433,-8.04321367425012,
8.28204473196569));
#191511=CARTESIAN_POINT('Ctrl Pts',(8.47271428571434,-10.2436741321566,
7.64682651310898));
#191512=CARTESIAN_POINT('Origin',(8.47271428571431,-2.03144390320336,8.28204473196568));
#191513=CARTESIAN_POINT('Ctrl Pts',(8.4727142857143,-2.03144390320336,6.93606295082239));
#191514=CARTESIAN_POINT('Ctrl Pts',(6.56705962914415,-0.931213674250127,
6.30084473196569));
#191515=CARTESIAN_POINT('Ctrl Pts',(4.91671428571429,0.0216136540349399,
6.3008447319657));
#191516=CARTESIAN_POINT('Ctrl Pts',(4.91671428571429,0.0216136540349399,
6.3008447319657));
#191517=CARTESIAN_POINT('Ctrl Pts',(3.26636894228443,0.974440982320005,
6.3008447319657));
#191518=CARTESIAN_POINT('Ctrl Pts',(1.36071428571429,2.07467121127323,6.93606295082241));
#191519=CARTESIAN_POINT('Ctrl Pts',(1.36071428571427,2.07467121127325,7.646826513109));
#191520=CARTESIAN_POINT('Ctrl Pts',(3.26636894228442,0.974440982320014,
8.2820447319657));
#191521=CARTESIAN_POINT('Ctrl Pts',(4.91671428571428,0.021613654034948,
8.2820447319657));
#191522=CARTESIAN_POINT('Ctrl Pts',(4.9167142857143,0.021613654034936,8.2820447319657));
#191523=CARTESIAN_POINT('Ctrl Pts',(6.56705962914416,-0.931213674250131,
8.2820447319657));
#191524=CARTESIAN_POINT('Ctrl Pts',(8.47271428571431,-2.03144390320336,
7.64682651310898));
#191525=CARTESIAN_POINT('Origin',(1.36071428571432,-6.13755901768,7.646826513109));
#191526=CARTESIAN_POINT('Origin',(1.36071428571432,-6.13755901768,7.646826513109));
#191527=CARTESIAN_POINT('Origin',(1.36071428571432,-6.13755901768,7.646826513109));
#191528=CARTESIAN_POINT('Origin',(1.36071428571432,-6.13755901768,7.646826513109));
#191529=CARTESIAN_POINT('Origin',(1.36071428571432,-6.13755901768,7.646826513109));
#191530=CARTESIAN_POINT('Origin',(1.36071428571432,-6.13755901768,7.646826513109));
#191531=CARTESIAN_POINT('Origin',(1.36071428571432,-6.13755901768,6.30084473196571));
#191532=CARTESIAN_POINT('Origin',(1.36071428571432,-6.13755901768,6.30084473196571));
#191533=CARTESIAN_POINT('Origin',(1.36071428571432,-6.13755901768,6.30084473196571));
#191534=CARTESIAN_POINT('Origin',(1.36071428571432,-6.13755901768,6.30084473196571));
#191535=CARTESIAN_POINT('Origin',(1.36071428571432,-6.13755901768,6.30084473196571));
#191536=CARTESIAN_POINT('Origin',(1.36071428571432,-6.13755901768,6.30084473196571));
#191537=CARTESIAN_POINT('Origin',(1.36071428571434,-6.13755901768,13.9381264381879));
#191538=CARTESIAN_POINT('',(6.79828353752392,-6.13755901767998,13.9381264381878));
#191539=CARTESIAN_POINT('Origin',(1.36071428571434,-6.13755901768,13.9381264381879));
#191540=CARTESIAN_POINT('',(7.39976524374607,-6.13755901767998,13.3366447319657));
#191541=CARTESIAN_POINT('',(6.79828353752392,-6.13755901767998,13.9381264381878));
#191542=CARTESIAN_POINT('Origin',(1.36071428571434,-6.13755901768,13.3366447319657));
#191543=CARTESIAN_POINT('Origin',(1.36071428571434,-6.13755901768,15.3178447319657));
#191544=CARTESIAN_POINT('',(6.79828353752392,-6.13755901767998,14.7163630257435));
#191545=CARTESIAN_POINT('',(-4.07685496609524,-6.13755901768002,14.7163630257436));
#191546=CARTESIAN_POINT('Origin',(1.36071428571434,-6.13755901768,14.7163630257436));
#191547=CARTESIAN_POINT('Origin',(1.36071428571434,-6.13755901768,14.7163630257436));
#191548=CARTESIAN_POINT('',(-4.67833667231739,-6.13755901768002,15.3178447319657));
#191549=CARTESIAN_POINT('',(-4.67833667231739,-6.13755901768002,15.3178447319657));
#191550=CARTESIAN_POINT('Origin',(1.36071428571434,-6.13755901768,15.3178447319657));
#191551=CARTESIAN_POINT('Origin',(1.36071428571434,-6.13755901768,15.3178447319657));
#191552=CARTESIAN_POINT('',(6.79828353752392,-6.13755901767998,15.3178447319657));
#191553=CARTESIAN_POINT('Origin',(-5.75128571428567,-2.03144390320341,15.3178447319657));
#191554=CARTESIAN_POINT('',(4.91671428571436,-12.2967316893949,15.3178447319657));
#191555=CARTESIAN_POINT('',(8.47271428571434,-6.13755901767997,15.3178447319657));
#191556=CARTESIAN_POINT('Origin',(1.36071428571434,-6.13755901768,15.3178447319657));
#191557=CARTESIAN_POINT('',(4.91671428571432,0.0216136540349384,15.3178447319657));
#191558=CARTESIAN_POINT('Origin',(1.36071428571434,-6.13755901768,15.3178447319657));
#191559=CARTESIAN_POINT('',(-2.19528571428568,0.021613654034915,15.3178447319657));
#191560=CARTESIAN_POINT('Origin',(1.36071428571434,-6.13755901768,15.3178447319657));
#191561=CARTESIAN_POINT('',(-5.75128571428566,-6.13755901768002,15.3178447319657));
#191562=CARTESIAN_POINT('Origin',(1.36071428571434,-6.13755901768,15.3178447319657));
#191563=CARTESIAN_POINT('',(-2.19528571428563,-12.2967316893949,15.3178447319657));
#191564=CARTESIAN_POINT('Origin',(1.36071428571434,-6.13755901768,15.3178447319657));
#191565=CARTESIAN_POINT('Origin',(1.36071428571434,-6.13755901768,15.3178447319657));
#191566=CARTESIAN_POINT('Origin',(-5.75128571428568,-2.03144390320341,13.3366447319657));
#191567=CARTESIAN_POINT('',(8.47271428571434,-6.13755901767997,13.3366447319657));
#191568=CARTESIAN_POINT('',(4.91671428571431,0.0216136540349401,13.3366447319657));
#191569=CARTESIAN_POINT('Origin',(1.36071428571434,-6.13755901768,13.3366447319657));
#191570=CARTESIAN_POINT('',(4.91671428571436,-12.2967316893949,13.3366447319657));
#191571=CARTESIAN_POINT('Origin',(1.36071428571434,-6.13755901768,13.3366447319657));
#191572=CARTESIAN_POINT('',(-2.19528571428564,-12.2967316893949,13.3366447319657));
#191573=CARTESIAN_POINT('Origin',(1.36071428571434,-6.13755901768,13.3366447319657));
#191574=CARTESIAN_POINT('',(-5.75128571428567,-6.13755901768002,13.3366447319657));
#191575=CARTESIAN_POINT('Origin',(1.36071428571434,-6.13755901768,13.3366447319657));
#191576=CARTESIAN_POINT('',(-2.19528571428568,0.021613654034915,13.3366447319657));
#191577=CARTESIAN_POINT('Origin',(1.36071428571434,-6.13755901768,13.3366447319657));
#191578=CARTESIAN_POINT('Origin',(1.36071428571434,-6.13755901768,13.3366447319657));
#191579=CARTESIAN_POINT('Origin',(1.36071428571431,2.07467121127324,15.3178447319657));
#191580=CARTESIAN_POINT('',(1.36071428571431,2.07467121127324,14.682626513109));
#191581=CARTESIAN_POINT('',(1.36071428571431,2.07467121127324,13.9718629508224));
#191582=CARTESIAN_POINT('',(1.36071428571431,2.07467121127324,15.3178447319657));
#191583=CARTESIAN_POINT('Ctrl Pts',(1.36071428571431,2.07467121127324,13.9718629508224));
#191584=CARTESIAN_POINT('Ctrl Pts',(-0.544940370855831,0.974440982319995,
13.3366447319657));
#191585=CARTESIAN_POINT('Ctrl Pts',(-2.19528571428568,0.021613654034917,
13.3366447319657));
#191586=CARTESIAN_POINT('',(-5.75128571428568,-2.03144390320341,13.9718629508224));
#191587=CARTESIAN_POINT('Ctrl Pts',(-2.19528571428571,0.0216136540349018,
13.3366447319657));
#191588=CARTESIAN_POINT('Ctrl Pts',(-3.84563105771557,-0.93121367425018,
13.3366447319657));
#191589=CARTESIAN_POINT('Ctrl Pts',(-5.75128571428571,-2.03144390320343,
13.9718629508225));
#191590=CARTESIAN_POINT('',(-5.75128571428568,-2.03144390320341,14.682626513109));
#191591=CARTESIAN_POINT('',(-5.75128571428567,-2.03144390320341,15.3178447319657));
#191592=CARTESIAN_POINT('Ctrl Pts',(-5.75128571428568,-2.03144390320341,
14.682626513109));
#191593=CARTESIAN_POINT('Ctrl Pts',(-3.84563105771553,-0.931213674250162,
15.3178447319657));
#191594=CARTESIAN_POINT('Ctrl Pts',(-2.19528571428567,0.0216136540349174,
15.3178447319657));
#191595=CARTESIAN_POINT('Ctrl Pts',(-2.19528571428567,0.0216136540349174,
15.3178447319657));
#191596=CARTESIAN_POINT('Ctrl Pts',(-0.544940370855825,0.974440982319994,
15.3178447319657));
#191597=CARTESIAN_POINT('Ctrl Pts',(1.36071428571431,2.07467121127324,14.682626513109));
#191598=CARTESIAN_POINT('Origin',(-5.75128571428567,-2.03144390320341,15.3178447319657));
#191599=CARTESIAN_POINT('Ctrl Pts',(-5.75128571428568,-2.03144390320341,
13.9718629508224));
#191600=CARTESIAN_POINT('Ctrl Pts',(-5.75128571428567,-4.23190436110988,
13.3366447319657));
#191601=CARTESIAN_POINT('Ctrl Pts',(-5.75128571428567,-6.13755901768002,
13.3366447319657));
#191602=CARTESIAN_POINT('',(-5.75128571428565,-10.2436741321566,13.9718629508224));
#191603=CARTESIAN_POINT('Ctrl Pts',(-5.75128571428567,-6.13755901768002,
13.3366447319657));
#191604=CARTESIAN_POINT('Ctrl Pts',(-5.75128571428566,-8.04321367425017,
13.3366447319657));
#191605=CARTESIAN_POINT('Ctrl Pts',(-5.75128571428565,-10.2436741321566,
13.9718629508224));
#191606=CARTESIAN_POINT('',(-5.75128571428564,-10.2436741321566,14.682626513109));
#191607=CARTESIAN_POINT('',(-5.75128571428565,-10.2436741321566,15.3178447319657));
#191608=CARTESIAN_POINT('Ctrl Pts',(-5.75128571428565,-10.2436741321567,
14.682626513109));
#191609=CARTESIAN_POINT('Ctrl Pts',(-5.75128571428565,-8.04321367425018,
15.3178447319657));
#191610=CARTESIAN_POINT('Ctrl Pts',(-5.75128571428566,-6.13755901768003,
15.3178447319657));
#191611=CARTESIAN_POINT('Ctrl Pts',(-5.75128571428566,-6.13755901768003,
15.3178447319657));
#191612=CARTESIAN_POINT('Ctrl Pts',(-5.75128571428567,-4.23190436110988,
15.3178447319657));
#191613=CARTESIAN_POINT('Ctrl Pts',(-5.75128571428568,-2.03144390320341,
14.682626513109));
#191614=CARTESIAN_POINT('Origin',(-5.75128571428565,-10.2436741321566,15.3178447319657));
#191615=CARTESIAN_POINT('Ctrl Pts',(-5.75128571428565,-10.2436741321566,
13.9718629508224));
#191616=CARTESIAN_POINT('Ctrl Pts',(-3.8456310577155,-11.3439043611099,
13.3366447319657));
#191617=CARTESIAN_POINT('Ctrl Pts',(-2.19528571428564,-12.2967316893949,
13.3366447319657));
#191618=CARTESIAN_POINT('',(1.36071428571437,-14.3497892466332,13.9718629508224));
#191619=CARTESIAN_POINT('Ctrl Pts',(-2.19528571428565,-12.2967316893949,
13.3366447319657));
#191620=CARTESIAN_POINT('Ctrl Pts',(-0.544940370855787,-13.24955901768,
13.3366447319657));
#191621=CARTESIAN_POINT('Ctrl Pts',(1.36071428571437,-14.3497892466332,
13.9718629508224));
#191622=CARTESIAN_POINT('',(1.36071428571437,-14.3497892466332,14.682626513109));
#191623=CARTESIAN_POINT('',(1.36071428571437,-14.3497892466332,15.3178447319657));
#191624=CARTESIAN_POINT('Ctrl Pts',(1.36071428571436,-14.3497892466332,
14.682626513109));
#191625=CARTESIAN_POINT('Ctrl Pts',(-0.544940370855783,-13.24955901768,
15.3178447319657));
#191626=CARTESIAN_POINT('Ctrl Pts',(-2.19528571428564,-12.2967316893949,
15.3178447319657));
#191627=CARTESIAN_POINT('Ctrl Pts',(-2.19528571428564,-12.2967316893949,
15.3178447319657));
#191628=CARTESIAN_POINT('Ctrl Pts',(-3.8456310577155,-11.3439043611099,
15.3178447319657));
#191629=CARTESIAN_POINT('Ctrl Pts',(-5.75128571428565,-10.2436741321566,
14.682626513109));
#191630=CARTESIAN_POINT('Origin',(1.36071428571437,-14.3497892466332,15.3178447319657));
#191631=CARTESIAN_POINT('Ctrl Pts',(1.36071428571437,-14.3497892466332,
13.9718629508224));
#191632=CARTESIAN_POINT('Ctrl Pts',(3.26636894228451,-13.24955901768,13.3366447319657));
#191633=CARTESIAN_POINT('Ctrl Pts',(4.91671428571436,-12.2967316893949,
13.3366447319657));
#191634=CARTESIAN_POINT('',(8.47271428571436,-10.2436741321566,13.9718629508224));
#191635=CARTESIAN_POINT('Ctrl Pts',(4.91671428571436,-12.2967316893949,
13.3366447319657));
#191636=CARTESIAN_POINT('Ctrl Pts',(6.56705962914421,-11.3439043611098,
13.3366447319657));
#191637=CARTESIAN_POINT('Ctrl Pts',(8.47271428571436,-10.2436741321566,
13.9718629508224));
#191638=CARTESIAN_POINT('',(8.47271428571436,-10.2436741321566,14.682626513109));
#191639=CARTESIAN_POINT('',(8.47271428571436,-10.2436741321566,15.3178447319657));
#191640=CARTESIAN_POINT('Ctrl Pts',(8.47271428571435,-10.2436741321566,
14.682626513109));
#191641=CARTESIAN_POINT('Ctrl Pts',(6.56705962914422,-11.3439043611098,
15.3178447319657));
#191642=CARTESIAN_POINT('Ctrl Pts',(4.91671428571437,-12.2967316893949,
15.3178447319657));
#191643=CARTESIAN_POINT('Ctrl Pts',(4.91671428571438,-12.2967316893949,
15.3178447319657));
#191644=CARTESIAN_POINT('Ctrl Pts',(3.26636894228452,-13.24955901768,15.3178447319657));
#191645=CARTESIAN_POINT('Ctrl Pts',(1.36071428571437,-14.3497892466332,
14.682626513109));
#191646=CARTESIAN_POINT('Origin',(8.47271428571436,-10.2436741321566,15.3178447319657));
#191647=CARTESIAN_POINT('Ctrl Pts',(8.47271428571436,-10.2436741321566,
13.9718629508224));
#191648=CARTESIAN_POINT('Ctrl Pts',(8.47271428571434,-8.04321367425012,
13.3366447319657));
#191649=CARTESIAN_POINT('Ctrl Pts',(8.47271428571434,-6.13755901767997,
13.3366447319657));
#191650=CARTESIAN_POINT('',(8.47271428571432,-2.03144390320336,13.9718629508224));
#191651=CARTESIAN_POINT('Ctrl Pts',(8.47271428571434,-6.13755901767997,
13.3366447319657));
#191652=CARTESIAN_POINT('Ctrl Pts',(8.47271428571433,-4.23190436110983,
13.3366447319657));
#191653=CARTESIAN_POINT('Ctrl Pts',(8.47271428571432,-2.03144390320336,
13.9718629508224));
#191654=CARTESIAN_POINT('',(8.47271428571433,-2.03144390320336,14.682626513109));
#191655=CARTESIAN_POINT('',(8.47271428571433,-2.03144390320336,15.3178447319657));
#191656=CARTESIAN_POINT('Ctrl Pts',(8.47271428571433,-2.03144390320336,
14.682626513109));
#191657=CARTESIAN_POINT('Ctrl Pts',(8.47271428571434,-4.23190436110983,
15.3178447319657));
#191658=CARTESIAN_POINT('Ctrl Pts',(8.47271428571434,-6.13755901767997,
15.3178447319657));
#191659=CARTESIAN_POINT('Ctrl Pts',(8.47271428571434,-6.13755901767997,
15.3178447319657));
#191660=CARTESIAN_POINT('Ctrl Pts',(8.47271428571435,-8.04321367425012,
15.3178447319657));
#191661=CARTESIAN_POINT('Ctrl Pts',(8.47271428571436,-10.2436741321566,
14.682626513109));
#191662=CARTESIAN_POINT('Origin',(8.47271428571433,-2.03144390320336,15.3178447319657));
#191663=CARTESIAN_POINT('Ctrl Pts',(8.47271428571433,-2.03144390320336,
13.9718629508224));
#191664=CARTESIAN_POINT('Ctrl Pts',(6.56705962914418,-0.931213674250128,
13.3366447319657));
#191665=CARTESIAN_POINT('Ctrl Pts',(4.91671428571432,0.0216136540349375,
13.3366447319657));
#191666=CARTESIAN_POINT('Ctrl Pts',(4.91671428571432,0.0216136540349375,
13.3366447319657));
#191667=CARTESIAN_POINT('Ctrl Pts',(3.26636894228446,0.974440982320005,
13.3366447319657));
#191668=CARTESIAN_POINT('Ctrl Pts',(1.36071428571431,2.07467121127324,13.9718629508224));
#191669=CARTESIAN_POINT('Ctrl Pts',(1.36071428571427,2.07467121127326,14.682626513109));
#191670=CARTESIAN_POINT('Ctrl Pts',(3.26636894228444,0.974440982320017,
15.3178447319657));
#191671=CARTESIAN_POINT('Ctrl Pts',(4.91671428571431,0.0216136540349449,
15.3178447319657));
#191672=CARTESIAN_POINT('Ctrl Pts',(4.91671428571433,0.0216136540349332,
15.3178447319657));
#191673=CARTESIAN_POINT('Ctrl Pts',(6.56705962914418,-0.931213674250131,
15.3178447319657));
#191674=CARTESIAN_POINT('Ctrl Pts',(8.47271428571433,-2.03144390320336,
14.682626513109));
#191675=CARTESIAN_POINT('Origin',(1.36071428571434,-6.13755901768,14.682626513109));
#191676=CARTESIAN_POINT('Origin',(1.36071428571434,-6.13755901768,14.682626513109));
#191677=CARTESIAN_POINT('Origin',(1.36071428571434,-6.13755901768,14.682626513109));
#191678=CARTESIAN_POINT('Origin',(1.36071428571434,-6.13755901768,14.682626513109));
#191679=CARTESIAN_POINT('Origin',(1.36071428571434,-6.13755901768,14.682626513109));
#191680=CARTESIAN_POINT('Origin',(1.36071428571434,-6.13755901768,14.682626513109));
#191681=CARTESIAN_POINT('Origin',(1.36071428571434,-6.13755901768,13.3366447319657));
#191682=CARTESIAN_POINT('Origin',(1.36071428571434,-6.13755901768,13.3366447319657));
#191683=CARTESIAN_POINT('Origin',(1.36071428571434,-6.13755901768,13.3366447319657));
#191684=CARTESIAN_POINT('Origin',(1.36071428571434,-6.13755901768,13.3366447319657));
#191685=CARTESIAN_POINT('Origin',(1.36071428571434,-6.13755901768,13.3366447319657));
#191686=CARTESIAN_POINT('Origin',(1.36071428571434,-6.13755901768,13.3366447319657));
#191687=CARTESIAN_POINT('Origin',(1.36071428571431,-4.74679255935375,5.01066641727933));
#191688=CARTESIAN_POINT('',(3.16071428571433,-6.22251612251313,10.9294703475626));
#191689=CARTESIAN_POINT('Origin',(1.36071428571433,-6.22251612251313,10.9294703475626));
#191690=CARTESIAN_POINT('',(3.16071428571436,-8.37271793060503,19.5534587627031));
#191691=CARTESIAN_POINT('',(3.16071428571431,-4.74679255935374,5.01066641727933));
#191692=CARTESIAN_POINT('',(-0.43928571428564,-8.37271793060504,19.5534587627031));
#191693=CARTESIAN_POINT('Origin',(1.36071428571436,-8.37271793060503,19.5534587627031));
#191694=CARTESIAN_POINT('Origin',(1.36071428571436,-8.37271793060503,19.5534587627031));
#191695=CARTESIAN_POINT('Origin',(1.36071428571436,-8.54548789123568,20.2464012266875));
#191696=CARTESIAN_POINT('',(-1.15344166202335,-8.54548789123569,20.2464012266875));
#191697=CARTESIAN_POINT('Origin',(1.36071428571436,-8.54548789123568,20.2464012266875));
#191698=CARTESIAN_POINT('',(-1.15344166202335,-8.54548789123569,20.2464012266875));
#191699=CARTESIAN_POINT('Origin',(1.3607142857144,-10.9766774003973,29.9973697558356));
#191700=CARTESIAN_POINT('',(-1.68011264761328,-10.9766774003974,29.9973697558356));
#191701=CARTESIAN_POINT('Origin',(1.3607142857144,-10.9766774003973,29.9973697558356));
#191702=CARTESIAN_POINT('',(-1.68011264761328,-10.9766774003974,29.9973697558356));
#191703=CARTESIAN_POINT('Origin',(1.3607142857144,-11.0152307962427,30.1519989808152));
#191704=CARTESIAN_POINT('',(-1.6842857142856,-11.0152307962427,30.1519989808152));
#191705=CARTESIAN_POINT('',(4.40571428571439,-11.0152307962427,30.1519989808152));
#191706=CARTESIAN_POINT('Origin',(1.3607142857144,-11.0152307962427,30.1519989808152));
#191707=CARTESIAN_POINT('Origin',(1.36071428571433,-6.22251612251314,10.9294703475626));
#191708=CARTESIAN_POINT('',(0.,0.,0.));
#191709=CARTESIAN_POINT('',(0.,0.,0.));
#191710=CARTESIAN_POINT('',(0.,0.,0.));
#191711=CARTESIAN_POINT('Origin',(-14.,-0.500000000000002,12.));
#191712=CARTESIAN_POINT('',(-14.,-0.5,3.));
#191713=CARTESIAN_POINT('',(-15.,-0.499999999999999,2.));
#191714=CARTESIAN_POINT('Origin',(-14.,-0.499999999999999,2.));
#191715=CARTESIAN_POINT('',(-15.,-10.5,12.));
#191716=CARTESIAN_POINT('Origin',(-15.,-0.500000000000002,12.));
#191717=CARTESIAN_POINT('',(-14.,-9.5,12.));
#191718=CARTESIAN_POINT('Origin',(-14.,-10.5,12.));
#191719=CARTESIAN_POINT('Origin',(-14.,-0.500000000000002,12.));
#191720=CARTESIAN_POINT('Origin',(-14.,-10.5,9.5));
#191721=CARTESIAN_POINT('',(-15.,-10.5,19.));
#191722=CARTESIAN_POINT('',(-14.,-9.5,19.));
#191723=CARTESIAN_POINT('Origin',(-14.,-10.5,19.));
#191724=CARTESIAN_POINT('',(-14.,-9.5,9.5));
#191725=CARTESIAN_POINT('',(-15.,-10.5,9.5));
#191726=CARTESIAN_POINT('Origin',(-14.,-6.50000000000001,19.));
#191727=CARTESIAN_POINT('',(-15.,-6.5,23.));
#191728=CARTESIAN_POINT('',(-14.,-6.5,22.));
#191729=CARTESIAN_POINT('Origin',(-14.,-6.5,23.));
#191730=CARTESIAN_POINT('Origin',(-14.,-6.50000000000001,19.));
#191731=CARTESIAN_POINT('Origin',(-15.,-6.50000000000001,19.));
#191732=CARTESIAN_POINT('Origin',(-14.,9.5,23.));
#191733=CARTESIAN_POINT('',(-15.,6.5,23.));
#191734=CARTESIAN_POINT('',(-14.,6.5,22.));
#191735=CARTESIAN_POINT('Origin',(-14.,6.5,23.));
#191736=CARTESIAN_POINT('',(-14.,9.5,22.));
#191737=CARTESIAN_POINT('',(-15.,9.5,23.));
#191738=CARTESIAN_POINT('Origin',(-14.,6.50000000000001,19.));
#191739=CARTESIAN_POINT('',(-15.,10.5,19.));
#191740=CARTESIAN_POINT('',(-14.,9.5,19.));
#191741=CARTESIAN_POINT('Origin',(-14.,10.5,19.));
#191742=CARTESIAN_POINT('Origin',(-14.,6.50000000000001,19.));
#191743=CARTESIAN_POINT('Origin',(-15.,6.50000000000001,19.));
#191744=CARTESIAN_POINT('Origin',(-14.,10.5,6.));
#191745=CARTESIAN_POINT('',(-15.,10.5,12.));
#191746=CARTESIAN_POINT('',(-14.,9.5,12.));
#191747=CARTESIAN_POINT('Origin',(-14.,10.5,12.));
#191748=CARTESIAN_POINT('',(-14.,9.5,6.));
#191749=CARTESIAN_POINT('',(-15.,10.5,6.));
#191750=CARTESIAN_POINT('Origin',(-14.,0.500000000000002,12.));
#191751=CARTESIAN_POINT('',(-15.,0.500000000000004,2.));
#191752=CARTESIAN_POINT('',(-14.,0.500000000000004,3.));
#191753=CARTESIAN_POINT('Origin',(-14.,0.500000000000004,2.));
#191754=CARTESIAN_POINT('Origin',(-14.,0.500000000000002,12.));
#191755=CARTESIAN_POINT('Origin',(-15.,0.500000000000002,12.));
#191756=CARTESIAN_POINT('Origin',(-14.,6.,2.));
#191757=CARTESIAN_POINT('',(-14.,6.,3.));
#191758=CARTESIAN_POINT('',(-15.,6.,2.));
#191759=CARTESIAN_POINT('Origin',(15.,9.5,12.));
#191760=CARTESIAN_POINT('',(-13.,9.5,12.));
#191761=CARTESIAN_POINT('',(15.,9.5,12.));
#191762=CARTESIAN_POINT('',(-13.,9.5,19.));
#191763=CARTESIAN_POINT('',(-13.,9.5,6.));
#191764=CARTESIAN_POINT('',(15.,9.5,19.));
#191765=CARTESIAN_POINT('Origin',(15.,0.500000000000002,12.));
#191766=CARTESIAN_POINT('',(-13.,0.500000000000004,3.));
#191767=CARTESIAN_POINT('',(15.,0.500000000000004,3.));
#191768=CARTESIAN_POINT('Origin',(-13.,0.500000000000002,12.));
#191769=CARTESIAN_POINT('Origin',(15.,-0.5,3.));
#191770=CARTESIAN_POINT('',(-13.,-0.5,3.));
#191771=CARTESIAN_POINT('',(15.,-0.5,3.));
#191772=CARTESIAN_POINT('',(-13.,-5.5,3.));
#191773=CARTESIAN_POINT('Origin',(15.,-0.500000000000002,12.));
#191774=CARTESIAN_POINT('',(-13.,-9.5,12.));
#191775=CARTESIAN_POINT('',(15.,-9.5,12.));
#191776=CARTESIAN_POINT('Origin',(-13.,-0.500000000000002,12.));
#191777=CARTESIAN_POINT('Origin',(-15.,12.5,0.));
#191778=CARTESIAN_POINT('',(-15.,-11.5,19.));
#191779=CARTESIAN_POINT('',(-15.,-11.5,0.));
#191780=CARTESIAN_POINT('',(-15.,-11.5,0.));
#191781=CARTESIAN_POINT('',(-15.,-6.50000000000001,24.));
#191782=CARTESIAN_POINT('Origin',(-15.,-6.50000000000001,19.));
#191783=CARTESIAN_POINT('',(-15.,6.50000000000001,24.));
#191784=CARTESIAN_POINT('',(-15.,6.25,24.));
#191785=CARTESIAN_POINT('',(-15.,11.5,19.));
#191786=CARTESIAN_POINT('Origin',(-15.,6.50000000000001,19.));
#191787=CARTESIAN_POINT('',(-15.,11.5,0.));
#191788=CARTESIAN_POINT('',(-15.,11.5,0.));
#191789=CARTESIAN_POINT('',(-15.,12.5,0.));
#191790=CARTESIAN_POINT('Origin',(13.,-6.50000000000001,19.));
#191791=CARTESIAN_POINT('',(13.,-9.5,19.));
#191792=CARTESIAN_POINT('',(12.,-10.5,19.));
#191793=CARTESIAN_POINT('Origin',(13.,-10.5,19.));
#191794=CARTESIAN_POINT('',(12.,-6.5,23.));
#191795=CARTESIAN_POINT('Origin',(12.,-6.50000000000001,19.));
#191796=CARTESIAN_POINT('',(13.,-6.5,22.));
#191797=CARTESIAN_POINT('Origin',(13.,-6.5,23.));
#191798=CARTESIAN_POINT('Origin',(13.,-6.50000000000001,19.));
#191799=CARTESIAN_POINT('Origin',(13.,8.50000000000001,23.));
#191800=CARTESIAN_POINT('',(12.,6.5,23.));
#191801=CARTESIAN_POINT('',(13.,6.5,22.));
#191802=CARTESIAN_POINT('Origin',(13.,6.5,23.));
#191803=CARTESIAN_POINT('',(13.,8.50000000000001,22.));
#191804=CARTESIAN_POINT('',(12.,8.50000000000001,23.));
#191805=CARTESIAN_POINT('Origin',(13.,6.50000000000001,19.));
#191806=CARTESIAN_POINT('',(12.,10.5,19.));
#191807=CARTESIAN_POINT('',(13.,9.5,19.));
#191808=CARTESIAN_POINT('Origin',(13.,10.5,19.));
#191809=CARTESIAN_POINT('Origin',(13.,6.50000000000001,19.));
#191810=CARTESIAN_POINT('Origin',(12.,6.50000000000001,19.));
#191811=CARTESIAN_POINT('Origin',(13.,10.5,6.));
#191812=CARTESIAN_POINT('',(12.,10.5,12.));
#191813=CARTESIAN_POINT('',(13.,9.5,12.));
#191814=CARTESIAN_POINT('Origin',(13.,10.5,12.));
#191815=CARTESIAN_POINT('',(13.,9.5,6.));
#191816=CARTESIAN_POINT('',(12.,10.5,6.));
#191817=CARTESIAN_POINT('Origin',(13.,0.500000000000002,12.));
#191818=CARTESIAN_POINT('',(12.,0.500000000000002,2.));
#191819=CARTESIAN_POINT('',(13.,0.500000000000004,3.));
#191820=CARTESIAN_POINT('Origin',(13.,0.5,2.));
#191821=CARTESIAN_POINT('Origin',(13.,0.500000000000002,12.));
#191822=CARTESIAN_POINT('Origin',(12.,0.500000000000002,12.));
#191823=CARTESIAN_POINT('Origin',(13.,5.,2.));
#191824=CARTESIAN_POINT('',(12.,-0.5,2.));
#191825=CARTESIAN_POINT('',(12.,5.25,2.));
#191826=CARTESIAN_POINT('',(13.,-0.5,3.));
#191827=CARTESIAN_POINT('Origin',(13.,-0.5,2.));
#191828=CARTESIAN_POINT('',(13.,5.,3.));
#191829=CARTESIAN_POINT('Origin',(13.,-0.500000000000002,12.));
#191830=CARTESIAN_POINT('',(12.,-10.5,12.));
#191831=CARTESIAN_POINT('',(13.,-9.5,12.));
#191832=CARTESIAN_POINT('Origin',(13.,-10.5,12.));
#191833=CARTESIAN_POINT('Origin',(13.,-0.500000000000002,12.));
#191834=CARTESIAN_POINT('Origin',(12.,-0.500000000000002,12.));
#191835=CARTESIAN_POINT('Origin',(13.,-10.5,9.5));
#191836=CARTESIAN_POINT('',(13.,-9.5,9.5));
#191837=CARTESIAN_POINT('',(12.,-10.5,9.5));
#191838=CARTESIAN_POINT('Origin',(12.,10.5,0.));
#191839=CARTESIAN_POINT('',(12.,-10.5,2.));
#191840=CARTESIAN_POINT('',(12.,5.25,2.));
#191841=CARTESIAN_POINT('',(12.,-10.5,9.));
#191842=CARTESIAN_POINT('',(12.,-10.5,0.));
#191843=CARTESIAN_POINT('',(12.,-11.5,9.));
#191844=CARTESIAN_POINT('',(12.,-12.5,9.));
#191845=CARTESIAN_POINT('',(12.,-11.5,19.));
#191846=CARTESIAN_POINT('',(12.,-11.5,0.));
#191847=CARTESIAN_POINT('',(12.,-6.50000000000001,24.));
#191848=CARTESIAN_POINT('Origin',(12.,-6.50000000000001,19.));
#191849=CARTESIAN_POINT('',(12.,6.50000000000001,24.));
#191850=CARTESIAN_POINT('',(12.,5.25,24.));
#191851=CARTESIAN_POINT('',(12.,11.5,19.));
#191852=CARTESIAN_POINT('Origin',(12.,6.50000000000001,19.));
#191853=CARTESIAN_POINT('',(12.,11.5,9.));
#191854=CARTESIAN_POINT('',(12.,11.5,0.));
#191855=CARTESIAN_POINT('',(12.,10.5,9.));
#191856=CARTESIAN_POINT('',(12.,-12.5,9.));
#191857=CARTESIAN_POINT('',(12.,10.5,2.));
#191858=CARTESIAN_POINT('',(12.,10.5,0.));
#191859=CARTESIAN_POINT('',(12.,5.25,2.));
#191860=CARTESIAN_POINT('Origin',(15.,-0.5,3.));
#191861=CARTESIAN_POINT('',(14.,-0.5,3.));
#191862=CARTESIAN_POINT('',(15.,-0.5,3.));
#191863=CARTESIAN_POINT('',(14.,0.500000000000004,3.));
#191864=CARTESIAN_POINT('',(14.,-6.5,3.));
#191865=CARTESIAN_POINT('',(15.,0.500000000000004,3.));
#191866=CARTESIAN_POINT('Origin',(15.,-0.500000000000002,12.));
#191867=CARTESIAN_POINT('',(14.,-9.5,12.));
#191868=CARTESIAN_POINT('',(15.,-9.5,12.));
#191869=CARTESIAN_POINT('Origin',(14.,-0.500000000000002,12.));
#191870=CARTESIAN_POINT('Origin',(15.,-9.5,19.));
#191871=CARTESIAN_POINT('',(14.,-9.5,19.));
#191872=CARTESIAN_POINT('',(15.,-9.5,19.));
#191873=CARTESIAN_POINT('',(14.,-9.5,9.5));
#191874=CARTESIAN_POINT('Origin',(15.,-6.50000000000001,19.));
#191875=CARTESIAN_POINT('',(14.,-6.5,22.));
#191876=CARTESIAN_POINT('',(15.,-6.5,22.));
#191877=CARTESIAN_POINT('Origin',(14.,-6.50000000000001,19.));
#191878=CARTESIAN_POINT('Origin',(-13.,0.500000000000002,12.));
#191879=CARTESIAN_POINT('',(-12.,0.500000000000002,2.));
#191880=CARTESIAN_POINT('Origin',(-13.,0.500000000000004,2.));
#191881=CARTESIAN_POINT('',(-12.,10.5,12.));
#191882=CARTESIAN_POINT('Origin',(-12.,0.500000000000002,12.));
#191883=CARTESIAN_POINT('Origin',(-13.,10.5,12.));
#191884=CARTESIAN_POINT('Origin',(-13.,10.5,6.));
#191885=CARTESIAN_POINT('',(-12.,10.5,19.));
#191886=CARTESIAN_POINT('Origin',(-13.,10.5,19.));
#191887=CARTESIAN_POINT('',(-12.,10.5,6.));
#191888=CARTESIAN_POINT('Origin',(-13.,6.50000000000001,19.));
#191889=CARTESIAN_POINT('',(-12.,6.5,23.));
#191890=CARTESIAN_POINT('',(-13.,6.5,22.));
#191891=CARTESIAN_POINT('Origin',(-13.,6.5,23.));
#191892=CARTESIAN_POINT('Origin',(-13.,6.50000000000001,19.));
#191893=CARTESIAN_POINT('Origin',(-12.,6.50000000000001,19.));
#191894=CARTESIAN_POINT('Origin',(-13.,-2.,23.));
#191895=CARTESIAN_POINT('',(-12.,-6.5,23.));
#191896=CARTESIAN_POINT('',(-13.,-6.5,22.));
#191897=CARTESIAN_POINT('Origin',(-13.,-6.5,23.));
#191898=CARTESIAN_POINT('',(-13.,-2.,22.));
#191899=CARTESIAN_POINT('',(-12.,-2.,23.));
#191900=CARTESIAN_POINT('Origin',(-13.,-6.50000000000001,19.));
#191901=CARTESIAN_POINT('',(-12.,-10.5,19.));
#191902=CARTESIAN_POINT('',(-13.,-9.5,19.));
#191903=CARTESIAN_POINT('Origin',(-13.,-10.5,19.));
#191904=CARTESIAN_POINT('Origin',(-13.,-6.50000000000001,19.));
#191905=CARTESIAN_POINT('Origin',(-12.,-6.50000000000001,19.));
#191906=CARTESIAN_POINT('Origin',(-13.,-10.5,9.5));
#191907=CARTESIAN_POINT('',(-12.,-10.5,12.));
#191908=CARTESIAN_POINT('Origin',(-13.,-10.5,12.));
#191909=CARTESIAN_POINT('',(-13.,-9.5,9.5));
#191910=CARTESIAN_POINT('',(-12.,-10.5,9.5));
#191911=CARTESIAN_POINT('Origin',(-13.,-0.500000000000002,12.));
#191912=CARTESIAN_POINT('',(-12.,-0.500000000000002,2.));
#191913=CARTESIAN_POINT('Origin',(-13.,-0.500000000000002,2.));
#191914=CARTESIAN_POINT('Origin',(-12.,-0.500000000000002,12.));
#191915=CARTESIAN_POINT('Origin',(-13.,-5.5,2.));
#191916=CARTESIAN_POINT('',(-12.,-5.25,2.));
#191917=CARTESIAN_POINT('Origin',(15.,-9.5,19.));
#191918=CARTESIAN_POINT('',(15.,-9.5,19.));
#191919=CARTESIAN_POINT('Origin',(-12.,-10.5,0.));
#191920=CARTESIAN_POINT('',(-12.,10.5,2.));
#191921=CARTESIAN_POINT('',(-12.,-5.25,2.));
#191922=CARTESIAN_POINT('',(-12.,10.5,9.00000000000001));
#191923=CARTESIAN_POINT('',(-12.,10.5,0.));
#191924=CARTESIAN_POINT('',(-12.,11.5,9.));
#191925=CARTESIAN_POINT('',(-12.,-12.5,9.));
#191926=CARTESIAN_POINT('',(-12.,11.5,19.));
#191927=CARTESIAN_POINT('',(-12.,11.5,0.));
#191928=CARTESIAN_POINT('',(-12.,6.50000000000001,24.));
#191929=CARTESIAN_POINT('Origin',(-12.,6.50000000000001,19.));
#191930=CARTESIAN_POINT('',(-12.,-6.50000000000001,24.));
#191931=CARTESIAN_POINT('',(-12.,-5.25,24.));
#191932=CARTESIAN_POINT('',(-12.,-11.5,19.));
#191933=CARTESIAN_POINT('Origin',(-12.,-6.50000000000001,19.));
#191934=CARTESIAN_POINT('',(-12.,-11.5,9.));
#191935=CARTESIAN_POINT('',(-12.,-11.5,0.));
#191936=CARTESIAN_POINT('',(-12.,-10.5,9.));
#191937=CARTESIAN_POINT('',(-12.,-12.5,9.));
#191938=CARTESIAN_POINT('',(-12.,-10.5,2.));
#191939=CARTESIAN_POINT('',(-12.,-10.5,0.));
#191940=CARTESIAN_POINT('',(-12.,-5.25,2.));
#191941=CARTESIAN_POINT('Origin',(14.,0.500000000000002,12.));
#191942=CARTESIAN_POINT('',(15.,0.500000000000004,2.));
#191943=CARTESIAN_POINT('Origin',(14.,0.500000000000004,2.));
#191944=CARTESIAN_POINT('',(15.,10.5,12.));
#191945=CARTESIAN_POINT('Origin',(15.,0.500000000000002,12.));
#191946=CARTESIAN_POINT('',(14.,9.5,12.));
#191947=CARTESIAN_POINT('Origin',(14.,10.5,12.));
#191948=CARTESIAN_POINT('Origin',(14.,0.500000000000002,12.));
#191949=CARTESIAN_POINT('Origin',(14.,10.5,6.));
#191950=CARTESIAN_POINT('',(15.,10.5,19.));
#191951=CARTESIAN_POINT('',(14.,9.5,19.));
#191952=CARTESIAN_POINT('Origin',(14.,10.5,19.));
#191953=CARTESIAN_POINT('',(14.,9.5,6.));
#191954=CARTESIAN_POINT('',(15.,10.5,6.));
#191955=CARTESIAN_POINT('Origin',(14.,6.50000000000001,19.));
#191956=CARTESIAN_POINT('',(15.,6.5,23.));
#191957=CARTESIAN_POINT('',(14.,6.5,22.));
#191958=CARTESIAN_POINT('Origin',(14.,6.5,23.));
#191959=CARTESIAN_POINT('Origin',(14.,6.50000000000001,19.));
#191960=CARTESIAN_POINT('Origin',(15.,6.50000000000001,19.));
#191961=CARTESIAN_POINT('Origin',(14.,-3.,23.));
#191962=CARTESIAN_POINT('',(15.,-6.5,23.));
#191963=CARTESIAN_POINT('Origin',(14.,-6.5,23.));
#191964=CARTESIAN_POINT('',(14.,-3.,22.));
#191965=CARTESIAN_POINT('',(15.,-3.,23.));
#191966=CARTESIAN_POINT('Origin',(14.,-6.50000000000001,19.));
#191967=CARTESIAN_POINT('',(15.,-10.5,19.));
#191968=CARTESIAN_POINT('Origin',(14.,-10.5,19.));
#191969=CARTESIAN_POINT('Origin',(15.,-6.50000000000001,19.));
#191970=CARTESIAN_POINT('Origin',(14.,-10.5,9.5));
#191971=CARTESIAN_POINT('',(15.,-10.5,12.));
#191972=CARTESIAN_POINT('Origin',(14.,-10.5,12.));
#191973=CARTESIAN_POINT('',(15.,-10.5,9.5));
#191974=CARTESIAN_POINT('Origin',(14.,-0.500000000000002,12.));
#191975=CARTESIAN_POINT('',(15.,-0.499999999999999,2.));
#191976=CARTESIAN_POINT('Origin',(14.,-0.499999999999999,2.));
#191977=CARTESIAN_POINT('Origin',(15.,-0.500000000000002,12.));
#191978=CARTESIAN_POINT('Origin',(14.,-6.5,2.));
#191979=CARTESIAN_POINT('',(15.,-6.5,2.));
#191980=CARTESIAN_POINT('Origin',(15.,0.500000000000002,12.));
#191981=CARTESIAN_POINT('',(15.,9.5,12.));
#191982=CARTESIAN_POINT('Origin',(15.,-12.5,0.));
#191983=CARTESIAN_POINT('',(15.,11.5,19.));
#191984=CARTESIAN_POINT('',(15.,11.5,0.));
#191985=CARTESIAN_POINT('',(15.,11.5,0.));
#191986=CARTESIAN_POINT('',(15.,6.50000000000001,24.));
#191987=CARTESIAN_POINT('Origin',(15.,6.50000000000001,19.));
#191988=CARTESIAN_POINT('',(15.,-6.50000000000001,24.));
#191989=CARTESIAN_POINT('',(15.,-6.25,24.));
#191990=CARTESIAN_POINT('',(15.,-11.5,19.));
#191991=CARTESIAN_POINT('Origin',(15.,-6.50000000000001,19.));
#191992=CARTESIAN_POINT('',(15.,-11.5,0.));
#191993=CARTESIAN_POINT('',(15.,-11.5,0.));
#191994=CARTESIAN_POINT('',(15.,-12.5,0.));
#191995=CARTESIAN_POINT('Origin',(14.,-11.5,0.));
#191996=CARTESIAN_POINT('',(14.,-12.5,0.));
#191997=CARTESIAN_POINT('Origin',(14.,-11.5,0.));
#191998=CARTESIAN_POINT('',(14.,-12.5,19.));
#191999=CARTESIAN_POINT('Origin',(14.,-11.5,19.));
#192000=CARTESIAN_POINT('',(14.,-12.5,0.));
#192001=CARTESIAN_POINT('Origin',(14.,-6.50000000000001,19.));
#192002=CARTESIAN_POINT('',(14.,-6.50000000000001,25.));
#192003=CARTESIAN_POINT('Origin',(14.,-6.50000000000001,24.));
#192004=CARTESIAN_POINT('Origin',(14.,-6.50000000000001,19.));
#192005=CARTESIAN_POINT('Origin',(14.,-6.25,24.));
#192006=CARTESIAN_POINT('',(14.,6.50000000000001,25.));
#192007=CARTESIAN_POINT('Origin',(14.,6.50000000000001,24.));
#192008=CARTESIAN_POINT('',(14.,-6.25,25.));
#192009=CARTESIAN_POINT('Origin',(14.,6.50000000000001,19.));
#192010=CARTESIAN_POINT('',(14.,12.5,19.));
#192011=CARTESIAN_POINT('Origin',(14.,11.5,19.));
#192012=CARTESIAN_POINT('Origin',(14.,6.50000000000001,19.));
#192013=CARTESIAN_POINT('Origin',(14.,11.5,0.));
#192014=CARTESIAN_POINT('',(14.,12.5,0.));
#192015=CARTESIAN_POINT('Origin',(14.,11.5,0.));
#192016=CARTESIAN_POINT('',(14.,12.5,0.));
#192017=CARTESIAN_POINT('Origin',(0.,0.,0.));
#192018=CARTESIAN_POINT('',(-14.,-12.5,0.));
#192019=CARTESIAN_POINT('',(-15.,-12.5,0.));
#192020=CARTESIAN_POINT('Origin',(-14.,-11.5,0.));
#192021=CARTESIAN_POINT('',(-14.,12.5,0.));
#192022=CARTESIAN_POINT('Origin',(-14.,11.5,0.));
#192023=CARTESIAN_POINT('',(15.,12.5,0.));
#192024=CARTESIAN_POINT('',(-6.35,-7.77650717458569E-16,0.));
#192025=CARTESIAN_POINT('Origin',(0.,0.,0.));
#192026=CARTESIAN_POINT('Origin',(-13.,-5.25,24.));
#192027=CARTESIAN_POINT('',(-13.,6.50000000000001,25.));
#192028=CARTESIAN_POINT('Origin',(-13.,6.50000000000001,24.));
#192029=CARTESIAN_POINT('',(-13.,-6.50000000000001,25.));
#192030=CARTESIAN_POINT('',(-13.,-5.25,25.));
#192031=CARTESIAN_POINT('Origin',(-13.,-6.50000000000001,24.));
#192032=CARTESIAN_POINT('Origin',(-13.,-6.50000000000001,19.));
#192033=CARTESIAN_POINT('',(-13.,-12.5,19.));
#192034=CARTESIAN_POINT('Origin',(-13.,-11.5,19.));
#192035=CARTESIAN_POINT('Origin',(-13.,-6.50000000000001,19.));
#192036=CARTESIAN_POINT('Origin',(-13.,-11.5,0.));
#192037=CARTESIAN_POINT('',(-13.,-12.5,9.));
#192038=CARTESIAN_POINT('Origin',(-13.,-11.5,9.));
#192039=CARTESIAN_POINT('',(-13.,-12.5,0.));
#192040=CARTESIAN_POINT('Origin',(-9.,-11.5,9.00000000000001));
#192041=CARTESIAN_POINT('',(-9.,-12.5,5.));
#192042=CARTESIAN_POINT('',(-9.,-11.5,6.));
#192043=CARTESIAN_POINT('Origin',(-9.,-11.5,5.));
#192044=CARTESIAN_POINT('',(-11.,-11.5,6.76393202250022));
#192045=CARTESIAN_POINT('Origin',(-9.,-11.5,9.00000000000001));
#192046=CARTESIAN_POINT('Origin',(-9.,-11.5,9.00000000000001));
#192047=CARTESIAN_POINT('Origin',(-9.,-12.5,9.00000000000001));
#192048=CARTESIAN_POINT('Origin',(-12.,-11.5,5.));
#192049=CARTESIAN_POINT('',(8.99999999999999,-12.5,5.));
#192050=CARTESIAN_POINT('',(-12.,-12.5,5.));
#192051=CARTESIAN_POINT('',(9.,-11.5,6.));
#192052=CARTESIAN_POINT('Origin',(8.99999999999999,-11.5,5.));
#192053=CARTESIAN_POINT('',(0.999999999999999,-11.5,6.));
#192054=CARTESIAN_POINT('Origin',(8.99999999999999,-11.5,9.));
#192055=CARTESIAN_POINT('',(13.,-12.5,9.));
#192056=CARTESIAN_POINT('Origin',(8.99999999999999,-12.5,9.));
#192057=CARTESIAN_POINT('Origin',(13.,-11.5,9.));
#192058=CARTESIAN_POINT('',(11.,-11.5,6.76393202250022));
#192059=CARTESIAN_POINT('Origin',(8.99999999999999,-11.5,9.));
#192060=CARTESIAN_POINT('Origin',(8.99999999999999,-11.5,9.));
#192061=CARTESIAN_POINT('Origin',(13.,-11.5,0.));
#192062=CARTESIAN_POINT('',(13.,-12.5,19.));
#192063=CARTESIAN_POINT('Origin',(13.,-11.5,19.));
#192064=CARTESIAN_POINT('',(13.,-12.5,0.));
#192065=CARTESIAN_POINT('Origin',(13.,-6.50000000000001,19.));
#192066=CARTESIAN_POINT('',(13.,-6.50000000000001,25.));
#192067=CARTESIAN_POINT('Origin',(13.,-6.50000000000001,24.));
#192068=CARTESIAN_POINT('Origin',(13.,-6.50000000000001,19.));
#192069=CARTESIAN_POINT('Origin',(13.,5.25,24.));
#192070=CARTESIAN_POINT('',(13.,6.50000000000001,25.));
#192071=CARTESIAN_POINT('Origin',(13.,6.50000000000001,24.));
#192072=CARTESIAN_POINT('',(13.,5.25,25.));
#192073=CARTESIAN_POINT('Origin',(13.,6.50000000000001,19.));
#192074=CARTESIAN_POINT('',(13.,12.5,19.));
#192075=CARTESIAN_POINT('Origin',(13.,11.5,19.));
#192076=CARTESIAN_POINT('Origin',(13.,6.50000000000001,19.));
#192077=CARTESIAN_POINT('Origin',(13.,11.5,0.));
#192078=CARTESIAN_POINT('',(13.,12.5,9.));
#192079=CARTESIAN_POINT('Origin',(13.,11.5,9.));
#192080=CARTESIAN_POINT('',(13.,12.5,0.));
#192081=CARTESIAN_POINT('Origin',(8.99999999999999,11.5,9.));
#192082=CARTESIAN_POINT('',(9.,12.5,5.));
#192083=CARTESIAN_POINT('',(9.,11.5,6.));
#192084=CARTESIAN_POINT('Origin',(9.,11.5,5.));
#192085=CARTESIAN_POINT('',(11.,11.5,6.76393202250022));
#192086=CARTESIAN_POINT('Origin',(8.99999999999999,11.5,9.));
#192087=CARTESIAN_POINT('Origin',(8.99999999999999,11.5,9.));
#192088=CARTESIAN_POINT('Origin',(8.99999999999999,12.5,9.));
#192089=CARTESIAN_POINT('Origin',(3.,11.5,5.));
#192090=CARTESIAN_POINT('',(-9.,12.5,5.));
#192091=CARTESIAN_POINT('',(3.,12.5,5.));
#192092=CARTESIAN_POINT('',(-9.,11.5,6.));
#192093=CARTESIAN_POINT('Origin',(-9.,11.5,5.));
#192094=CARTESIAN_POINT('',(-10.,11.5,6.));
#192095=CARTESIAN_POINT('Origin',(-9.,11.5,9.00000000000001));
#192096=CARTESIAN_POINT('',(-13.,12.5,9.));
#192097=CARTESIAN_POINT('Origin',(-9.,12.5,9.00000000000001));
#192098=CARTESIAN_POINT('Origin',(-13.,11.5,9.));
#192099=CARTESIAN_POINT('',(-11.,11.5,6.76393202250022));
#192100=CARTESIAN_POINT('Origin',(-9.,11.5,9.00000000000001));
#192101=CARTESIAN_POINT('Origin',(-9.,11.5,9.00000000000001));
#192102=CARTESIAN_POINT('Origin',(-13.,11.5,0.));
#192103=CARTESIAN_POINT('',(-13.,12.5,19.));
#192104=CARTESIAN_POINT('Origin',(-13.,11.5,19.));
#192105=CARTESIAN_POINT('',(-13.,12.5,0.));
#192106=CARTESIAN_POINT('Origin',(-13.,6.50000000000001,19.));
#192107=CARTESIAN_POINT('Origin',(-13.,6.50000000000001,19.));
#192108=CARTESIAN_POINT('Origin',(15.,-6.50000000000001,19.));
#192109=CARTESIAN_POINT('',(15.,-6.50000000000001,25.));
#192110=CARTESIAN_POINT('',(15.,-12.5,19.));
#192111=CARTESIAN_POINT('Origin',(-15.,-12.5,0.));
#192112=CARTESIAN_POINT('',(-14.,-12.5,19.));
#192113=CARTESIAN_POINT('',(15.,-12.5,19.));
#192114=CARTESIAN_POINT('',(-14.,-12.5,0.));
#192115=CARTESIAN_POINT('Origin',(15.,-6.50000000000001,19.));
#192116=CARTESIAN_POINT('',(-14.,-6.50000000000001,25.));
#192117=CARTESIAN_POINT('',(15.,-6.50000000000001,25.));
#192118=CARTESIAN_POINT('Origin',(-14.,-6.50000000000001,19.));
#192119=CARTESIAN_POINT('Origin',(0.,0.,25.));
#192120=CARTESIAN_POINT('',(-14.,6.50000000000001,25.));
#192121=CARTESIAN_POINT('',(15.,6.50000000000001,25.));
#192122=CARTESIAN_POINT('',(-14.,6.25,25.));
#192123=CARTESIAN_POINT('Origin',(8.99999999999999,-12.5,9.));
#192124=CARTESIAN_POINT('Ctrl Pts',(11.,11.5,6.76393202250022));
#192125=CARTESIAN_POINT('Ctrl Pts',(11.1451443156639,11.5,6.89375304504909));
#192126=CARTESIAN_POINT('Ctrl Pts',(11.286455375391,11.4672383928541,7.04721471529078));
#192127=CARTESIAN_POINT('Ctrl Pts',(11.5287893493266,11.3590627977553,7.37320175571029));
#192128=CARTESIAN_POINT('Ctrl Pts',(11.6300368936962,11.2841766686769,7.54573505147647));
#192129=CARTESIAN_POINT('Ctrl Pts',(11.8954796779727,11.0187338844004,8.10152879443642));
#192130=CARTESIAN_POINT('Ctrl Pts',(12.,10.7379797370698,8.58780700422322));
#192131=CARTESIAN_POINT('Ctrl Pts',(12.,10.5,9.));
#192132=CARTESIAN_POINT('Origin',(-9.,-12.5,9.00000000000001));
#192133=CARTESIAN_POINT('Ctrl Pts',(-12.,10.5,9.00000000000001));
#192134=CARTESIAN_POINT('Ctrl Pts',(-12.,10.7241340252236,8.61178848060777));
#192135=CARTESIAN_POINT('Ctrl Pts',(-11.921045579847,10.965539067954,8.19634187411107));
#192136=CARTESIAN_POINT('Ctrl Pts',(-11.6694671989019,11.2537002463806,
7.61488119196296));
#192137=CARTESIAN_POINT('Ctrl Pts',(-11.5642605728826,11.33735868086,7.42801669468627));
#192138=CARTESIAN_POINT('Ctrl Pts',(-11.312885563376,11.4600323883419,7.07720926890199));
#192139=CARTESIAN_POINT('Ctrl Pts',(-11.1670596388236,11.5,6.91335470598263));
#192140=CARTESIAN_POINT('Ctrl Pts',(-11.,11.5,6.76393202250022));
#192141=CARTESIAN_POINT('Origin',(-14.,11.5,0.));
#192142=CARTESIAN_POINT('',(-14.,12.5,19.));
#192143=CARTESIAN_POINT('Origin',(-14.,11.5,19.));
#192144=CARTESIAN_POINT('',(-14.,12.5,0.));
#192145=CARTESIAN_POINT('Origin',(-14.,6.50000000000001,19.));
#192146=CARTESIAN_POINT('Origin',(-14.,6.50000000000001,24.));
#192147=CARTESIAN_POINT('Origin',(-14.,6.50000000000001,19.));
#192148=CARTESIAN_POINT('Origin',(-14.,6.25,24.));
#192149=CARTESIAN_POINT('Origin',(-14.,-6.50000000000001,24.));
#192150=CARTESIAN_POINT('Origin',(-14.,-6.50000000000001,19.));
#192151=CARTESIAN_POINT('Origin',(-14.,-11.5,19.));
#192152=CARTESIAN_POINT('Origin',(-14.,-11.5,0.));
#192153=CARTESIAN_POINT('Origin',(15.,12.5,0.));
#192154=CARTESIAN_POINT('',(15.,12.5,19.));
#192155=CARTESIAN_POINT('',(15.,12.5,19.));
#192156=CARTESIAN_POINT('Origin',(15.,6.5,22.));
#192157=CARTESIAN_POINT('',(15.,6.5,22.));
#192158=CARTESIAN_POINT('Origin',(15.,6.5,22.));
#192159=CARTESIAN_POINT('',(15.,6.5,22.));
#192160=CARTESIAN_POINT('',(15.,-6.5,22.));
#192161=CARTESIAN_POINT('Origin',(15.,-6.50000000000001,19.));
#192162=CARTESIAN_POINT('Origin',(15.,6.50000000000001,19.));
#192163=CARTESIAN_POINT('',(15.,9.5,19.));
#192164=CARTESIAN_POINT('Origin',(15.,9.5,12.));
#192165=CARTESIAN_POINT('Origin',(15.,6.50000000000001,19.));
#192166=CARTESIAN_POINT('Origin',(15.,6.50000000000001,19.));
#192167=CARTESIAN_POINT('Origin',(15.,6.50000000000001,19.));
#192168=CARTESIAN_POINT('',(15.,6.50000000000001,25.));
#192169=CARTESIAN_POINT('Origin',(8.99999999999999,-12.5,9.));
#192170=CARTESIAN_POINT('Ctrl Pts',(12.,-10.5,9.));
#192171=CARTESIAN_POINT('Ctrl Pts',(12.,-10.7241340252236,8.61178848060777));
#192172=CARTESIAN_POINT('Ctrl Pts',(11.921045579847,-10.965539067954,8.19634187411108));
#192173=CARTESIAN_POINT('Ctrl Pts',(11.6694671989019,-11.2537002463807,
7.61488119196297));
#192174=CARTESIAN_POINT('Ctrl Pts',(11.5642605728826,-11.33735868086,7.42801669468627));
#192175=CARTESIAN_POINT('Ctrl Pts',(11.312885563376,-11.4600323883419,7.07720926890199));
#192176=CARTESIAN_POINT('Ctrl Pts',(11.1670596388236,-11.5,6.91335470598263));
#192177=CARTESIAN_POINT('Ctrl Pts',(11.,-11.5,6.76393202250022));
#192178=CARTESIAN_POINT('Origin',(-9.,-12.5,9.00000000000001));
#192179=CARTESIAN_POINT('Ctrl Pts',(-11.,-11.5,6.76393202250022));
#192180=CARTESIAN_POINT('Ctrl Pts',(-11.1451443156639,-11.5,6.89375304504909));
#192181=CARTESIAN_POINT('Ctrl Pts',(-11.286455375391,-11.4672383928541,
7.04721471529078));
#192182=CARTESIAN_POINT('Ctrl Pts',(-11.5287893493266,-11.3590627977553,
7.37320175571028));
#192183=CARTESIAN_POINT('Ctrl Pts',(-11.6300368936962,-11.2841766686769,
7.54573505147646));
#192184=CARTESIAN_POINT('Ctrl Pts',(-11.8954796779727,-11.0187338844004,
8.10152879443641));
#192185=CARTESIAN_POINT('Ctrl Pts',(-12.,-10.7379797370698,8.58780700422322));
#192186=CARTESIAN_POINT('Ctrl Pts',(-12.,-10.5,9.00000000000001));
#192187=CARTESIAN_POINT('Origin',(11.,-11.5,0.));
#192188=CARTESIAN_POINT('',(11.,-11.5,2.));
#192189=CARTESIAN_POINT('',(11.,-11.5,0.));
#192190=CARTESIAN_POINT('',(-11.,-11.5,2.));
#192191=CARTESIAN_POINT('',(5.5,-11.5,2.));
#192192=CARTESIAN_POINT('',(-11.,-11.5,0.));
#192193=CARTESIAN_POINT('Origin',(-11.,10.5,0.));
#192194=CARTESIAN_POINT('',(-11.,11.5,2.));
#192195=CARTESIAN_POINT('Origin',(-11.,10.5,2.));
#192196=CARTESIAN_POINT('',(-11.,11.5,0.));
#192197=CARTESIAN_POINT('Origin',(11.,-10.5,0.));
#192198=CARTESIAN_POINT('Origin',(11.,-10.5,2.));
#192199=CARTESIAN_POINT('Origin',(0.,0.,25.));
#192200=CARTESIAN_POINT('Origin',(0.,0.,0.));
#192201=CARTESIAN_POINT('',(-6.35,-7.77650717458569E-16,2.));
#192202=CARTESIAN_POINT('Origin',(0.,0.,2.));
#192203=CARTESIAN_POINT('',(-6.35,-7.77650717458569E-16,0.));
#192204=CARTESIAN_POINT('Origin',(0.,0.,2.));
#192205=CARTESIAN_POINT('Origin',(-11.,-10.5,2.));
#192206=CARTESIAN_POINT('',(11.,11.5,2.));
#192207=CARTESIAN_POINT('Origin',(11.,10.5,2.));
#192208=CARTESIAN_POINT('',(-5.5,11.5,2.));
#192209=CARTESIAN_POINT('Origin',(-11.,-10.5,0.));
#192210=CARTESIAN_POINT('Origin',(11.,10.5,0.));
#192211=CARTESIAN_POINT('',(11.,11.5,0.));
#192212=CARTESIAN_POINT('Origin',(-11.,11.5,0.));
#192213=CARTESIAN_POINT('',(-97.739158537551,57.5410406968038,39.8222));
#192214=CARTESIAN_POINT('',(0.,0.,0.));
#192215=CARTESIAN_POINT('',(0.,0.,0.));
#192216=CARTESIAN_POINT('Origin',(-90.3876275565046,-215.730739808433,14.8000000000009));
#192217=CARTESIAN_POINT('',(14.6692691926275,-34.2269073019836,14.8000000000018));
#192218=CARTESIAN_POINT('Origin',(3.73034936274052E-13,2.76919109865048E-8,
14.8000000000021));
#192219=CARTESIAN_POINT('',(-27.2379999999999,2.8421709430404E-13,14.8));
#192220=CARTESIAN_POINT('Origin',(1.33226762955019E-13,0.,14.8));
#192221=CARTESIAN_POINT('Origin',(3.73034936274053E-13,2.76919109865048E-8,
14.8000000000004));
#192222=CARTESIAN_POINT('',(14.6692691926275,-34.2269073019837,18.3000000000021));
#192223=CARTESIAN_POINT('',(14.6692691926275,-34.2269073019836,14.8000000000002));
#192224=CARTESIAN_POINT('Origin',(3.72284128144049E-13,2.76918915576019E-8,
18.3000000000021));
#192225=CARTESIAN_POINT('Origin',(-90.5317347023152,-215.874846954244,18.3000000000009));
#192226=CARTESIAN_POINT('',(15.6285501989858,-13.2475009994318,18.3000000000001));
#192227=CARTESIAN_POINT('',(14.7043885685746,-14.2663527531228,18.3));
#192228=CARTESIAN_POINT('Ctrl Pts',(15.6285501989858,-13.2475009994318,
18.3000000000001));
#192229=CARTESIAN_POINT('Ctrl Pts',(15.5838662648692,-13.2974575942771,
18.3000000000001));
#192230=CARTESIAN_POINT('Ctrl Pts',(15.5166947065418,-13.3728356813601,
18.3000000000003));
#192231=CARTESIAN_POINT('Ctrl Pts',(15.3816047085019,-13.524070791885,18.3000000000002));
#192232=CARTESIAN_POINT('Ctrl Pts',(15.2001696760513,-13.7260712555493,
18.3000000000001));
#192233=CARTESIAN_POINT('Ctrl Pts',(14.9943213834028,-13.9517536834593,
18.3000000000001));
#192234=CARTESIAN_POINT('Ctrl Pts',(14.8210241079221,-14.1398267127473,
18.3000000000001));
#192235=CARTESIAN_POINT('Ctrl Pts',(14.7396549995659,-14.228000571879,18.3000000000003));
#192236=CARTESIAN_POINT('Ctrl Pts',(14.7043885685746,-14.2663527531228,
18.3));
#192237=CARTESIAN_POINT('Ctrl Pts',(14.7043885685746,-14.2663527531228,
18.3));
#192238=CARTESIAN_POINT('Ctrl Pts',(12.6000041252045,-16.573684602637,18.300000000002));
#192239=CARTESIAN_POINT('Ctrl Pts',(9.95224902494816,-18.3757580671523,
18.2999999735263));
#192240=CARTESIAN_POINT('Ctrl Pts',(7.03914947664489,-19.5030711326889,
18.2999999455497));
#192241=CARTESIAN_POINT('Ctrl Pts',(7.03909519880361,-19.5030921371615,
18.2999999455492));
#192242=CARTESIAN_POINT('Ctrl Pts',(7.03904092087021,-19.5031131413998,
18.2999999455486));
#192243=CARTESIAN_POINT('Ctrl Pts',(7.0389866428447,-19.5031341454039,18.2999999455481));
#192244=CARTESIAN_POINT('Ctrl Pts',(4.12544224072721,-20.6305903853448,
18.2999999175677));
#192245=CARTESIAN_POINT('Ctrl Pts',(0.94647932706818,-21.0830815518196,
18.2999999020414));
#192246=CARTESIAN_POINT('Ctrl Pts',(-2.1634320822261,-20.811676358679,18.2999999166401));
#192247=CARTESIAN_POINT('Ctrl Pts',(-2.16361649040688,-20.8116602651859,
18.2999999166409));
#192248=CARTESIAN_POINT('Ctrl Pts',(-2.16380089834487,-20.8116441691474,
18.2999999166418));
#192249=CARTESIAN_POINT('Ctrl Pts',(-2.16398530604002,-20.8116280705637,
18.2999999166427));
#192250=CARTESIAN_POINT('Ctrl Pts',(-5.80933567159428,-20.4933930966405,
18.2999999337582));
#192251=CARTESIAN_POINT('Ctrl Pts',(-9.35978278112574,-19.1805249511265,
18.2999999779901));
#192252=CARTESIAN_POINT('Ctrl Pts',(-12.3567203515116,-17.0771219872299,
18.2999999934106));
#192253=CARTESIAN_POINT('Ctrl Pts',(-12.7687220119836,-16.787958301496,
18.2999999955305));
#192254=CARTESIAN_POINT('Ctrl Pts',(-13.1702627286739,-16.4838542049005,
18.2999999971689));
#192255=CARTESIAN_POINT('Ctrl Pts',(-13.560150923227,-16.165340040114,18.2999999982796));
#192256=CARTESIAN_POINT('Ctrl Pts',(-13.5603776575106,-16.1651548124462,
18.2999999982802));
#192257=CARTESIAN_POINT('Ctrl Pts',(-13.5606043878536,-16.1649695799051,
18.2999999982809));
#192258=CARTESIAN_POINT('Ctrl Pts',(-13.5608311142556,-16.164784342491,
18.2999999982815));
#192259=CARTESIAN_POINT('Ctrl Pts',(-14.8876620017072,-15.080752132888,
18.3000000020593));
#192260=CARTESIAN_POINT('Ctrl Pts',(-16.0794896662294,-13.8297879184672,
18.2999999998675));
#192261=CARTESIAN_POINT('Ctrl Pts',(-17.0999380623571,-12.4531676980364,
18.2999999998748));
#192262=CARTESIAN_POINT('Ctrl Pts',(-17.3198955228676,-12.1564374675589,
18.2999999998763));
#192263=CARTESIAN_POINT('Ctrl Pts',(-17.5318905810943,-11.8538689574931,
18.299999999889));
#192264=CARTESIAN_POINT('Ctrl Pts',(-17.7355592099199,-11.5458753653803,
18.2999999999045));
#192265=CARTESIAN_POINT('Ctrl Pts',(-17.7357112202235,-11.545645491002,
18.2999999999045));
#192266=CARTESIAN_POINT('Ctrl Pts',(-17.7358632258888,-11.5454156136016,
18.2999999999045));
#192267=CARTESIAN_POINT('Ctrl Pts',(-17.7360152269157,-11.5451857331794,
18.2999999999045));
#192268=CARTESIAN_POINT('Ctrl Pts',(-19.2570435706639,-9.24484181505009,
18.3000000000202));
#192269=CARTESIAN_POINT('Ctrl Pts',(-20.3136188386906,-6.64191216885827,
18.3000000002959));
#192270=CARTESIAN_POINT('Ctrl Pts',(-20.8461021186372,-3.93751289716337,
18.3000000004265));
#192271=CARTESIAN_POINT('Ctrl Pts',(-21.1178214816438,-2.55749276302131,
18.3000000004931));
#192272=CARTESIAN_POINT('Ctrl Pts',(-21.2530703970698,-1.15104987795943,
18.300000000522));
#192273=CARTESIAN_POINT('Ctrl Pts',(-21.2439200181756,0.255095109644135,
18.3000000004725));
#192274=CARTESIAN_POINT('Ctrl Pts',(-21.2303779856485,2.33610851687475,
18.3000000003992));
#192275=CARTESIAN_POINT('Ctrl Pts',(-20.9005691390276,4.41647116451686,
18.3000000001544));
#192276=CARTESIAN_POINT('Ctrl Pts',(-20.2784215587053,6.40538445092711,
18.2999999998087));
#192277=CARTESIAN_POINT('Ctrl Pts',(-20.2784067958733,6.40543164550547,
18.2999999998087));
#192278=CARTESIAN_POINT('Ctrl Pts',(-20.2783920328767,6.40547884003235,
18.2999999998087));
#192279=CARTESIAN_POINT('Ctrl Pts',(-20.2783772697154,6.40552603450773,
18.2999999998087));
#192280=CARTESIAN_POINT('Ctrl Pts',(-19.6562407244761,8.39435535296473,
18.299999999463));
#192281=CARTESIAN_POINT('Ctrl Pts',(-18.741786997374,10.2917445933668,18.2999999995677));
#192282=CARTESIAN_POINT('Ctrl Pts',(-17.5676006189068,12.0098290619343,
18.3000000000225));
#192283=CARTESIAN_POINT('Ctrl Pts',(-17.5675981454485,12.00983268113,18.3000000000225));
#192284=CARTESIAN_POINT('Ctrl Pts',(-17.5675956719891,12.009836300325,18.3000000000225));
#192285=CARTESIAN_POINT('Ctrl Pts',(-17.5675931985285,12.0098399195191,
18.3000000000225));
#192286=CARTESIAN_POINT('Ctrl Pts',(-16.1346271312683,14.1065712497405,
18.3000000005775));
#192287=CARTESIAN_POINT('Ctrl Pts',(-14.3148458053204,15.9362575275418,
18.2999999965924));
#192288=CARTESIAN_POINT('Ctrl Pts',(-12.2359948064795,17.3976065536053,
18.2999999766182));
#192289=CARTESIAN_POINT('Ctrl Pts',(-10.9080250109214,18.331116155045,18.2999999638587));
#192290=CARTESIAN_POINT('Ctrl Pts',(-9.47433828074802,19.1143215122765,
18.299999945352));
#192291=CARTESIAN_POINT('Ctrl Pts',(-7.96822928535048,19.7208287019842,
18.2999999297102));
#192292=CARTESIAN_POINT('Ctrl Pts',(-7.96817127934501,19.7208520608908,
18.2999999297096));
#192293=CARTESIAN_POINT('Ctrl Pts',(-7.96811327323212,19.7208754195353,
18.299999929709));
#192294=CARTESIAN_POINT('Ctrl Pts',(-7.96805526701181,19.7208987779177,
18.2999999297084));
#192295=CARTESIAN_POINT('Ctrl Pts',(-6.03624325687203,20.4988154121793,
18.2999999096459));
#192296=CARTESIAN_POINT('Ctrl Pts',(-3.98528669175093,20.9860282695822,
18.2999998955486));
#192297=CARTESIAN_POINT('Ctrl Pts',(-1.9097933739578,21.1597895900411,18.2999998957465));
#192298=CARTESIAN_POINT('Ctrl Pts',(-1.90964633989246,21.1598018998053,
18.2999998957465));
#192299=CARTESIAN_POINT('Ctrl Pts',(-1.90949930570394,21.1598142079963,
18.2999998957465));
#192300=CARTESIAN_POINT('Ctrl Pts',(-1.90935227139234,21.1598265146143,
18.2999998957465));
#192301=CARTESIAN_POINT('Ctrl Pts',(2.24163863494828,21.5072601080639,18.299999896146));
#192302=CARTESIAN_POINT('Ctrl Pts',(6.49074961760718,20.6008827324258,18.2999999520204));
#192303=CARTESIAN_POINT('Ctrl Pts',(10.1278360460098,18.577551003558,18.2999999814753));
#192304=CARTESIAN_POINT('Ctrl Pts',(10.1280960576102,18.5774063576357,18.2999999814774));
#192305=CARTESIAN_POINT('Ctrl Pts',(10.1283560660828,18.5772617060051,18.2999999814795));
#192306=CARTESIAN_POINT('Ctrl Pts',(10.1286160714273,18.5771170486662,18.2999999814816));
#192307=CARTESIAN_POINT('Ctrl Pts',(12.1638449073838,17.4447911423613,18.2999999979621));
#192308=CARTESIAN_POINT('Ctrl Pts',(14.007403255848,15.9626896948202,18.3000000002732));
#192309=CARTESIAN_POINT('Ctrl Pts',(15.5605934431194,14.2229288520329,18.300000000161));
#192310=CARTESIAN_POINT('Ctrl Pts',(16.0890419264976,13.6310026434165,18.3000000001228));
#192311=CARTESIAN_POINT('Ctrl Pts',(16.5838772971793,13.0092502867362,18.2999999999193));
#192312=CARTESIAN_POINT('Ctrl Pts',(17.0412117294858,12.3613011252255,18.2999999998971));
#192313=CARTESIAN_POINT('Ctrl Pts',(17.0413839897949,12.3610570676717,18.2999999998971));
#192314=CARTESIAN_POINT('Ctrl Pts',(17.0415562447836,12.3608130064012,18.2999999998971));
#192315=CARTESIAN_POINT('Ctrl Pts',(17.0417284944517,12.3605689414143,18.2999999998971));
#192316=CARTESIAN_POINT('Ctrl Pts',(18.6376617084526,10.0992501066392,18.2999999998199));
#192317=CARTESIAN_POINT('Ctrl Pts',(19.7769416892059,7.51896253401249,18.2999999991226));
#192318=CARTESIAN_POINT('Ctrl Pts',(20.3704471777709,4.81806204920192,18.2999999987387));
#192319=CARTESIAN_POINT('Ctrl Pts',(20.4468790551427,4.470238990063,18.2999999986892));
#192320=CARTESIAN_POINT('Ctrl Pts',(20.5142595535205,4.12041558189727,18.299999998645));
#192321=CARTESIAN_POINT('Ctrl Pts',(20.5723982935855,3.76901541856537,18.2999999986079));
#192322=CARTESIAN_POINT('Ctrl Pts',(20.9953774643642,1.21245933338552,18.2999999983383));
#192323=CARTESIAN_POINT('Ctrl Pts',(20.9291891506404,-1.42755831764532,
18.2999999984493));
#192324=CARTESIAN_POINT('Ctrl Pts',(20.3807696001441,-3.96159617484929,
18.2999999992531));
#192325=CARTESIAN_POINT('Ctrl Pts',(20.2683970744971,-4.48082681467875,
18.2999999994178));
#192326=CARTESIAN_POINT('Ctrl Pts',(20.1357779057838,-4.9956078596978,18.2999999996116));
#192327=CARTESIAN_POINT('Ctrl Pts',(19.9829715318881,-5.50430948784447,
18.2999999998372));
#192328=CARTESIAN_POINT('Ctrl Pts',(19.2164860956087,-8.05598570033212,
18.3000000009687));
#192329=CARTESIAN_POINT('Ctrl Pts',(17.9420739821623,-10.4547035436461,
18.3000000028998));
#192330=CARTESIAN_POINT('Ctrl Pts',(16.2557975833817,-12.5170596398637,
18.3000000002788));
#192331=CARTESIAN_POINT('Ctrl Pts',(16.0526373805945,-12.765529394306,18.299999999963));
#192332=CARTESIAN_POINT('Ctrl Pts',(15.8434989237637,-13.0091167728862,
18.2999999995811));
#192333=CARTESIAN_POINT('Ctrl Pts',(15.6285501989858,-13.2475009994318,
18.2999999991238));
#192334=CARTESIAN_POINT('Origin',(1.33226762955019E-13,0.,-0.0999999999998025));
#192335=CARTESIAN_POINT('',(-23.2379999999999,1.4210854715202E-13,1.00000000000007));
#192336=CARTESIAN_POINT('',(1.63949827072939E-13,23.238,0.999999999999159));
#192337=CARTESIAN_POINT('Origin',(1.15463194561016E-13,7.105427357601E-14,
1.00000000000009));
#192338=CARTESIAN_POINT('',(3.33181979575603E-13,23.2380000000002,10.8000000000003));
#192339=CARTESIAN_POINT('',(1.44954381383879E-13,23.238,-0.100000000000169));
#192340=CARTESIAN_POINT('',(-23.2379999999999,7.105427357601E-14,10.8000000000001));
#192341=CARTESIAN_POINT('Origin',(1.15463194561016E-13,1.4210854715202E-13,
10.8000000000001));
#192342=CARTESIAN_POINT('Origin',(1.15463194561016E-13,1.4210854715202E-13,
10.8000000000001));
#192343=CARTESIAN_POINT('Origin',(1.15463194561016E-13,7.105427357601E-14,
1.00000000000009));
#192344=CARTESIAN_POINT('Ctrl Pts',(14.1078631368542,-13.7200333120048,
17.9863946738024));
#192345=CARTESIAN_POINT('Ctrl Pts',(14.1540068151432,-13.7621070281498,
18.0433800925231));
#192346=CARTESIAN_POINT('Ctrl Pts',(14.2552266895951,-13.8543991128708,
18.1441018283206));
#192347=CARTESIAN_POINT('Ctrl Pts',(14.4127743270743,-13.998050742399,18.239998601574));
#192348=CARTESIAN_POINT('Ctrl Pts',(14.5650383590714,-14.1368847907223,
18.2899257572846));
#192349=CARTESIAN_POINT('Ctrl Pts',(14.65874492576,-14.2223262560325,18.3000009676173));
#192350=CARTESIAN_POINT('Ctrl Pts',(14.7056013660116,-14.2650498671493,
18.2999999998606));
#192351=CARTESIAN_POINT('Ctrl Pts',(12.0531133926939,-15.9028885297339,
17.942949723443));
#192352=CARTESIAN_POINT('Ctrl Pts',(12.0937872388517,-15.9531452809757,
18.0074270433352));
#192353=CARTESIAN_POINT('Ctrl Pts',(12.1846277201559,-16.06486689641,18.1218506272956));
#192354=CARTESIAN_POINT('Ctrl Pts',(12.3291772241397,-16.2416383352867,
18.2313299322902));
#192355=CARTESIAN_POINT('Ctrl Pts',(12.4702911377507,-16.4137694097863,
18.2884591699339));
#192356=CARTESIAN_POINT('Ctrl Pts',(12.5574835441357,-16.5200191931014,
18.3000025276329));
#192357=CARTESIAN_POINT('Ctrl Pts',(12.6010832500182,-16.5731485717568,
18.2999999994316));
#192358=CARTESIAN_POINT('Ctrl Pts',(6.94058054846049,-19.2797572731119,
17.8566420547104));
#192359=CARTESIAN_POINT('Ctrl Pts',(6.96460483283627,-19.3424529182727,
17.935648527368));
#192360=CARTESIAN_POINT('Ctrl Pts',(7.02132851179659,-19.4865755392557,
18.0770590960068));
#192361=CARTESIAN_POINT('Ctrl Pts',(7.11758101922059,-19.7239127322218,
18.2137859291953));
#192362=CARTESIAN_POINT('Ctrl Pts',(7.21420704375936,-19.959143619385,18.2854822507024));
#192363=CARTESIAN_POINT('Ctrl Pts',(7.27456212329256,-20.1053586533699,
18.2999999867869));
#192364=CARTESIAN_POINT('Ctrl Pts',(7.3047439669328,-20.1784712048643,18.3000000002049));
#192365=CARTESIAN_POINT('Ctrl Pts',(-3.16178105308349,-20.6092377903489,
17.714211167817));
#192366=CARTESIAN_POINT('Ctrl Pts',(-3.17163109948725,-20.6728567489007,
17.8159540968292));
#192367=CARTESIAN_POINT('Ctrl Pts',(-3.19349699407922,-20.8314083556419,
18.0010772654008));
#192368=CARTESIAN_POINT('Ctrl Pts',(-3.22793300542118,-21.1165814681878,
18.1836926640288));
#192369=CARTESIAN_POINT('Ctrl Pts',(-3.2613416277966,-21.4097640270892,
18.2803413591122));
#192370=CARTESIAN_POINT('Ctrl Pts',(-3.28193467518166,-21.5945639346453,
18.2999996082376));
#192371=CARTESIAN_POINT('Ctrl Pts',(-3.29222847824527,-21.6869752767484,
18.300000000385));
#192372=CARTESIAN_POINT('Ctrl Pts',(-11.7183229273529,-17.0254538231859,
17.5871186899977));
#192373=CARTESIAN_POINT('Ctrl Pts',(-11.7506219607244,-17.0709390343308,
17.7077550815282));
#192374=CARTESIAN_POINT('Ctrl Pts',(-11.8369544620279,-17.1973189578827,
17.9309335680327));
#192375=CARTESIAN_POINT('Ctrl Pts',(-12.0031926740969,-17.4492317246288,
18.1555326231754));
#192376=CARTESIAN_POINT('Ctrl Pts',(-12.1786100402718,-17.7184314400212,
18.275492335996));
#192377=CARTESIAN_POINT('Ctrl Pts',(-12.2902526028758,-17.8905386076327,
18.3000017723652));
#192378=CARTESIAN_POINT('Ctrl Pts',(-12.3460798733511,-17.9766081682556,
18.2999999998286));
#192379=CARTESIAN_POINT('Ctrl Pts',(-18.3658024386281,-9.58805157291089,
17.4465924283593));
#192380=CARTESIAN_POINT('Ctrl Pts',(-18.4058147624926,-9.6073465007288,
17.5866515002047));
#192381=CARTESIAN_POINT('Ctrl Pts',(-18.5319542980085,-9.67245059269796,
17.8508431666259));
#192382=CARTESIAN_POINT('Ctrl Pts',(-18.809588190097,-9.82232856266485,
18.1229675757644));
#192383=CARTESIAN_POINT('Ctrl Pts',(-19.1163336704831,-9.99023369550667,
18.2698440093475));
#192384=CARTESIAN_POINT('Ctrl Pts',(-19.314768151587,-10.0993593225861,
18.3000021100222));
#192385=CARTESIAN_POINT('Ctrl Pts',(-19.4140066076306,-10.1539411597762,
18.2999999998094));
#192386=CARTESIAN_POINT('Ctrl Pts',(-20.6742319729996,-1.71376708462176,
17.3346089270464));
#192387=CARTESIAN_POINT('Ctrl Pts',(-20.7062867166748,-1.71422450815172,
17.4888960114142));
#192388=CARTESIAN_POINT('Ctrl Pts',(-20.8335408027608,-1.7225251552178,
17.7848452669693));
#192389=CARTESIAN_POINT('Ctrl Pts',(-21.1552794729174,-1.75176732311083,
18.0957822852031));
#192390=CARTESIAN_POINT('Ctrl Pts',(-21.5256030889735,-1.78805725053337,
18.2650950043961));
#192391=CARTESIAN_POINT('Ctrl Pts',(-21.768517225572,-1.81242181685075,
18.2999985917608));
#192392=CARTESIAN_POINT('Ctrl Pts',(-21.8900033847966,-1.8246171998916,
18.3000000008889));
#192393=CARTESIAN_POINT('Ctrl Pts',(-19.4138411178788,6.13578434632927,
17.2228500968314));
#192394=CARTESIAN_POINT('Ctrl Pts',(-19.4303187730154,6.14206643217123,
17.3899047988053));
#192395=CARTESIAN_POINT('Ctrl Pts',(-19.5323375660889,6.17544603879807,
17.7164599923126));
#192396=CARTESIAN_POINT('Ctrl Pts',(-19.8378379645634,6.27084919956708,
18.0672030333965));
#192397=CARTESIAN_POINT('Ctrl Pts',(-20.2047274880996,6.38417510761034,
18.2600618934898));
#192398=CARTESIAN_POINT('Ctrl Pts',(-20.4487125696306,6.4592889211697,18.3000022317496));
#192399=CARTESIAN_POINT('Ctrl Pts',(-20.5707524792252,6.49685071868678,
18.2999999999095));
#192400=CARTESIAN_POINT('Ctrl Pts',(-15.9563773875013,13.291317283921,17.111184326683));
#192401=CARTESIAN_POINT('Ctrl Pts',(-15.9565292699877,13.2951174201812,
17.2899486694539));
#192402=CARTESIAN_POINT('Ctrl Pts',(-16.0222101747921,13.3548652656751,
17.6462812850132));
#192403=CARTESIAN_POINT('Ctrl Pts',(-16.2739032177324,13.5644032771501,
18.0375743369447));
#192404=CARTESIAN_POINT('Ctrl Pts',(-16.5913427993922,13.8244684743717,
18.2548157393116));
#192405=CARTESIAN_POINT('Ctrl Pts',(-16.8056511173035,13.9991880592788,
18.3000086831261));
#192406=CARTESIAN_POINT('Ctrl Pts',(-16.9128542094946,14.0865884951882,
18.2999999981233));
#192407=CARTESIAN_POINT('Ctrl Pts',(-9.57167622008972,18.4225557902241,
16.9995584991306));
#192408=CARTESIAN_POINT('Ctrl Pts',(-9.56117357573539,18.4096440450042,
17.1884025153525));
#192409=CARTESIAN_POINT('Ctrl Pts',(-9.5850146563112,18.4667442891783,17.5731051059975));
#192410=CARTESIAN_POINT('Ctrl Pts',(-9.73314149598326,18.7555356555751,
18.0062009721794));
#192411=CARTESIAN_POINT('Ctrl Pts',(-9.93265895687059,19.1352985733684,
18.2492153747575));
#192412=CARTESIAN_POINT('Ctrl Pts',(-10.0699250806025,19.3948570296691,
18.3000012519608));
#192413=CARTESIAN_POINT('Ctrl Pts',(-10.1386131521694,19.5246959664335,
18.3000000003418));
#192414=CARTESIAN_POINT('Ctrl Pts',(0.100433548701835,20.7416405875902,
16.8598525937314));
#192415=CARTESIAN_POINT('Ctrl Pts',(0.103668481924872,20.7005936613132,
17.0587539614677));
#192416=CARTESIAN_POINT('Ctrl Pts',(0.109518734002609,20.7248037771082,
17.476849191405));
#192417=CARTESIAN_POINT('Ctrl Pts',(0.114226406821425,21.0409979842802,
17.9641691328451));
#192418=CARTESIAN_POINT('Ctrl Pts',(0.116068548547101,21.4903606888168,
18.2416416195552));
#192419=CARTESIAN_POINT('Ctrl Pts',(0.116490623645022,21.804111071943,18.3000025343518));
#192420=CARTESIAN_POINT('Ctrl Pts',(0.116680513894911,21.9610895382619,
18.3000000000773));
#192421=CARTESIAN_POINT('Ctrl Pts',(9.13688822455974,18.8502996150342,16.7338530825683));
#192422=CARTESIAN_POINT('Ctrl Pts',(9.11174029548411,18.7865938360653,16.9392984346657));
#192423=CARTESIAN_POINT('Ctrl Pts',(9.1122684667803,18.7663768785181,17.3853306278681));
#192424=CARTESIAN_POINT('Ctrl Pts',(9.25154155798466,19.0396721151392,17.9234573099608));
#192425=CARTESIAN_POINT('Ctrl Pts',(9.45847786270583,19.4652957975354,18.2342370886685));
#192426=CARTESIAN_POINT('Ctrl Pts',(9.60462027494517,19.7693610991178,18.3000089095098));
#192427=CARTESIAN_POINT('Ctrl Pts',(9.67774358752631,19.9215338838624,18.2999999983427));
#192428=CARTESIAN_POINT('Ctrl Pts',(16.6966455911596,12.1244184569743,16.5932089516939));
#192429=CARTESIAN_POINT('Ctrl Pts',(16.6179266838646,12.0631120688532,16.8018170684172));
#192430=CARTESIAN_POINT('Ctrl Pts',(16.5637675464757,12.015060386486,17.2750977717986));
#192431=CARTESIAN_POINT('Ctrl Pts',(16.7951963797916,12.1742929189862,17.8731303984208));
#192432=CARTESIAN_POINT('Ctrl Pts',(17.1904061336428,12.456487920382,18.2249672588974));
#192433=CARTESIAN_POINT('Ctrl Pts',(17.47879542932,12.6639832692858,18.3000012169235));
#192434=CARTESIAN_POINT('Ctrl Pts',(17.623104844962,12.7678603905394,18.3000000006875));
#192435=CARTESIAN_POINT('Ctrl Pts',(20.2363664951377,3.72842657719715,16.465926858225));
#192436=CARTESIAN_POINT('Ctrl Pts',(20.1067313388792,3.7015824800412,16.6732675533772));
#192437=CARTESIAN_POINT('Ctrl Pts',(19.9804486964429,3.67091240607408,17.1673368331169));
#192438=CARTESIAN_POINT('Ctrl Pts',(20.2315777456728,3.70788167429314,17.822668547677));
#192439=CARTESIAN_POINT('Ctrl Pts',(20.7258025691886,3.79245328828404,18.2155617373108));
#192440=CARTESIAN_POINT('Ctrl Pts',(21.0968193897017,3.85756580969911,18.3000108040123));
#192441=CARTESIAN_POINT('Ctrl Pts',(21.2825712838148,3.89019865467628,18.2999999980554));
#192442=CARTESIAN_POINT('Ctrl Pts',(19.7608405576939,-5.42213635001989,
16.3376879046104));
#192443=CARTESIAN_POINT('Ctrl Pts',(19.5971557629762,-5.37941792674687,
16.5383736003102));
#192444=CARTESIAN_POINT('Ctrl Pts',(19.4036131245779,-5.33364960775387,
17.0478765547115));
#192445=CARTESIAN_POINT('Ctrl Pts',(19.6092097525177,-5.40207308811283,
17.7650508902068));
#192446=CARTESIAN_POINT('Ctrl Pts',(20.1041511680576,-5.54790569866995,
18.2046789722032));
#192447=CARTESIAN_POINT('Ctrl Pts',(20.4885253863599,-5.6589742441431,18.3000089568012));
#192448=CARTESIAN_POINT('Ctrl Pts',(20.6809997812915,-5.7145624978525,18.2999999987383));
#192449=CARTESIAN_POINT('Ctrl Pts',(16.782146862112,-10.7850102361229,16.2513393467787));
#192450=CARTESIAN_POINT('Ctrl Pts',(16.6217262199574,-10.6780434498948,
16.4425655802327));
#192451=CARTESIAN_POINT('Ctrl Pts',(16.4130779804798,-10.5411776288858,
16.9569080018467));
#192452=CARTESIAN_POINT('Ctrl Pts',(16.5576573908002,-10.6438180349999,
17.7196117975254));
#192453=CARTESIAN_POINT('Ctrl Pts',(16.9809940373932,-10.9326133308507,
18.1959575257341));
#192454=CARTESIAN_POINT('Ctrl Pts',(17.3186989299889,-11.1619632961374,
18.2999925406655));
#192455=CARTESIAN_POINT('Ctrl Pts',(17.4878391153292,-11.2767245595061,
18.3000000035889));
#192456=CARTESIAN_POINT('Ctrl Pts',(14.7633728968658,-13.0022480842499,
16.2078690048205));
#192457=CARTESIAN_POINT('Ctrl Pts',(14.6142674858192,-12.8620282750299,
16.391999110563));
#192458=CARTESIAN_POINT('Ctrl Pts',(14.4127215151657,-12.6724929834828,
16.9066014153687));
#192459=CARTESIAN_POINT('Ctrl Pts',(14.5257990661188,-12.7788319319519,
17.6938064983451));
#192460=CARTESIAN_POINT('Ctrl Pts',(14.8972701465123,-13.1281660282638,
18.1909615488057));
#192461=CARTESIAN_POINT('Ctrl Pts',(15.1976296190939,-13.4106262531944,
18.3000104729351));
#192462=CARTESIAN_POINT('Ctrl Pts',(15.3480647024459,-13.5520964958861,
18.2999999984913));
#192463=CARTESIAN_POINT('',(14.9809561240162,-12.6657226901029,16.2743071446838));
#192464=CARTESIAN_POINT('',(14.7633730511392,-13.0022479148094,16.2078690081427));
#192465=CARTESIAN_POINT('Ctrl Pts',(14.9809561986592,-12.6657226890726,
16.2743070862832));
#192466=CARTESIAN_POINT('Ctrl Pts',(14.9835076821762,-12.6680151078043,
16.2706621322482));
#192467=CARTESIAN_POINT('Ctrl Pts',(14.9856406734772,-12.6702660720624,
16.2674237838566));
#192468=CARTESIAN_POINT('Ctrl Pts',(14.9874211116479,-12.6724958538917,
16.2645020222945));
#192469=CARTESIAN_POINT('Ctrl Pts',(14.9901651734706,-12.6759324569095,
16.2599989204799));
#192470=CARTESIAN_POINT('Ctrl Pts',(14.9925182981039,-12.6798792127765,
16.2555201797863));
#192471=CARTESIAN_POINT('Ctrl Pts',(14.9939352905167,-12.6844520142379,
16.2513849093069));
#192472=CARTESIAN_POINT('Ctrl Pts',(14.9951323315501,-12.688315006684,16.2478915324876));
#192473=CARTESIAN_POINT('Ctrl Pts',(14.9956154645885,-12.6924635127154,
16.2447828661119));
#192474=CARTESIAN_POINT('Ctrl Pts',(14.9953071013754,-12.697024076415,16.2420069247322));
#192475=CARTESIAN_POINT('Ctrl Pts',(14.9948883863733,-12.703216697188,16.2382375766023));
#192476=CARTESIAN_POINT('Ctrl Pts',(14.9930146309817,-12.7101377763576,
16.2350982338215));
#192477=CARTESIAN_POINT('Ctrl Pts',(14.9895438590975,-12.7181540652745,
16.2324092327418));
#192478=CARTESIAN_POINT('Ctrl Pts',(14.9845799379034,-12.729619015372,16.2285634053882));
#192479=CARTESIAN_POINT('Ctrl Pts',(14.9761922305157,-12.743694137721,16.2255155136149));
#192480=CARTESIAN_POINT('Ctrl Pts',(14.963241569346,-12.7620296687891,16.2229295493953));
#192481=CARTESIAN_POINT('Ctrl Pts',(14.9514582070835,-12.7787125394178,
16.2205766692761));
#192482=CARTESIAN_POINT('Ctrl Pts',(14.936597004163,-12.7979063474079,16.21875700982));
#192483=CARTESIAN_POINT('Ctrl Pts',(14.9208645465083,-12.8174662469522,
16.2172587117476));
#192484=CARTESIAN_POINT('Ctrl Pts',(14.9160710631048,-12.823425904108,16.2168021990335));
#192485=CARTESIAN_POINT('Ctrl Pts',(14.9111969694813,-12.8294197799821,
16.216375595836));
#192486=CARTESIAN_POINT('Ctrl Pts',(14.9063053948625,-12.8353878547391,
16.2159730662483));
#192487=CARTESIAN_POINT('Ctrl Pts',(14.8884205968504,-12.857208601609,16.2145013192279));
#192488=CARTESIAN_POINT('Ctrl Pts',(14.8681365868536,-12.881313788867,16.2131777568358));
#192489=CARTESIAN_POINT('Ctrl Pts',(14.847336536586,-12.9056365440226,16.2119909481611));
#192490=CARTESIAN_POINT('Ctrl Pts',(14.8264824868575,-12.9300224440096,
16.2108010583867));
#192491=CARTESIAN_POINT('Ctrl Pts',(14.8051096377271,-12.9546267803524,
16.2097487086421));
#192492=CARTESIAN_POINT('Ctrl Pts',(14.7851565877822,-12.9774036059903,
16.2088233575307));
#192493=CARTESIAN_POINT('Ctrl Pts',(14.777651017515,-12.9859713721093,16.208475276019));
#192494=CARTESIAN_POINT('Ctrl Pts',(14.7703467528393,-12.9942809351585,
16.2081451689396));
#192495=CARTESIAN_POINT('Ctrl Pts',(14.7633483146979,-13.0022246817273,
16.207832484709));
#192496=CARTESIAN_POINT('Ctrl Pts',(15.6285501989858,-13.2475009994318,
18.2999999991238));
#192497=CARTESIAN_POINT('Ctrl Pts',(15.6259483972066,-13.2451639125947,
18.3000001392113));
#192498=CARTESIAN_POINT('Ctrl Pts',(15.6233534685981,-13.2428329949213,
18.2999846916571));
#192499=CARTESIAN_POINT('Ctrl Pts',(15.6207522643773,-13.2404964343262,
18.2999536189947));
#192500=CARTESIAN_POINT('Ctrl Pts',(15.5848934987713,-13.2082858996697,
18.2995252684221));
#192501=CARTESIAN_POINT('Ctrl Pts',(15.549160437734,-13.1761872553619,18.2961385018486));
#192502=CARTESIAN_POINT('Ctrl Pts',(15.5137051563045,-13.1443372956502,
18.2898982490883));
#192503=CARTESIAN_POINT('Ctrl Pts',(15.476405008804,-13.1108300677497,18.2833332934875));
#192504=CARTESIAN_POINT('Ctrl Pts',(15.4394163682028,-13.0776017260949,
18.2736053401815));
#192505=CARTESIAN_POINT('Ctrl Pts',(15.4030225635928,-13.0449070480116,
18.2608199408261));
#192506=CARTESIAN_POINT('Ctrl Pts',(15.3700271905294,-13.0152653792688,
18.2492284343591));
#192507=CARTESIAN_POINT('Ctrl Pts',(15.3375194370448,-12.9860611852074,
18.2351276249288));
#192508=CARTESIAN_POINT('Ctrl Pts',(15.3056379192034,-12.9574192447868,
18.2185431058065));
#192509=CARTESIAN_POINT('Ctrl Pts',(15.302183665606,-12.9543159883412,18.2167462297881));
#192510=CARTESIAN_POINT('Ctrl Pts',(15.2987367788628,-12.9512193461796,
18.2149201515704));
#192511=CARTESIAN_POINT('Ctrl Pts',(15.2952974476099,-12.9481294881539,
18.2130648705263));
#192512=CARTESIAN_POINT('Ctrl Pts',(15.2625734898248,-12.9187306381566,
18.1954125613707));
#192513=CARTESIAN_POINT('Ctrl Pts',(15.2307161878319,-12.8901100298689,
18.1752197039351));
#192514=CARTESIAN_POINT('Ctrl Pts',(15.1998773706631,-12.8624043715702,
18.1525501222867));
#192515=CARTESIAN_POINT('Ctrl Pts',(15.1962915125788,-12.8591828291146,
18.149914161829));
#192516=CARTESIAN_POINT('Ctrl Pts',(15.1927194395389,-12.8559736704573,
18.1472446604963));
#192517=CARTESIAN_POINT('Ctrl Pts',(15.1891614031793,-12.852777122219,18.1445416761557));
#192518=CARTESIAN_POINT('Ctrl Pts',(15.1891577889714,-12.8527738752061,
18.1445389304987));
#192519=CARTESIAN_POINT('Ctrl Pts',(15.1891541747779,-12.8527706282062,
18.1445361848071));
#192520=CARTESIAN_POINT('Ctrl Pts',(15.1891505605989,-12.8527673812193,
18.144533439081));
#192521=CARTESIAN_POINT('Ctrl Pts',(15.1558738565622,-12.8228715120022,
18.1192528108384));
#192522=CARTESIAN_POINT('Ctrl Pts',(15.1238237550333,-12.7940775936967,
18.09104227536));
#192523=CARTESIAN_POINT('Ctrl Pts',(15.0932398906514,-12.7666008113026,
18.0602012656647));
#192524=CARTESIAN_POINT('Ctrl Pts',(15.066554767605,-12.7426266885446,18.0332917774353));
#192525=CARTESIAN_POINT('Ctrl Pts',(15.0409836076064,-12.719653262879,18.0043829103991));
#192526=CARTESIAN_POINT('Ctrl Pts',(15.0166273390599,-12.6977712152058,
17.9735829245624));
#192527=CARTESIAN_POINT('Ctrl Pts',(15.0129994782695,-12.6945118890649,
17.9689952735127));
#192528=CARTESIAN_POINT('Ctrl Pts',(15.0093986213386,-12.6912768216184,
17.9643656004262));
#192529=CARTESIAN_POINT('Ctrl Pts',(15.005825157063,-12.6880663624151,17.9596941970992));
#192530=CARTESIAN_POINT('Ctrl Pts',(14.9816534141104,-12.666350070146,17.9280957392057));
#192531=CARTESIAN_POINT('Ctrl Pts',(14.9588649639436,-12.64587643605,17.8947636894608));
#192532=CARTESIAN_POINT('Ctrl Pts',(14.9375533464359,-12.6267296023627,
17.8598276581288));
#192533=CARTESIAN_POINT('Ctrl Pts',(14.9345776535837,-12.624056173369,17.8549496192525));
#192534=CARTESIAN_POINT('Ctrl Pts',(14.9316307957503,-12.621408650193,17.8500402495934));
#192535=CARTESIAN_POINT('Ctrl Pts',(14.9287130712058,-12.618787301256,17.8450998462846));
#192536=CARTESIAN_POINT('Ctrl Pts',(14.9049664322799,-12.5974527901478,
17.8048911248201));
#192537=CARTESIAN_POINT('Ctrl Pts',(14.8831499740621,-12.5778523734809,
17.7626261294687));
#192538=CARTESIAN_POINT('Ctrl Pts',(14.8635119497702,-12.560209341735,17.7186110160187));
#192539=CARTESIAN_POINT('Ctrl Pts',(14.8635050730486,-12.5602031636074,
17.718595603079));
#192540=CARTESIAN_POINT('Ctrl Pts',(14.8634981965939,-12.5601969857198,
17.7185801899245));
#192541=CARTESIAN_POINT('Ctrl Pts',(14.8634913204061,-12.560190808072,17.7185647765552));
#192542=CARTESIAN_POINT('Ctrl Pts',(14.8452577416286,-12.543809546861,17.6776931636848));
#192543=CARTESIAN_POINT('Ctrl Pts',(14.8288983800358,-12.5291123392999,
17.635313020085));
#192544=CARTESIAN_POINT('Ctrl Pts',(14.8144416216745,-12.5161244475216,
17.5916527523174));
#192545=CARTESIAN_POINT('Ctrl Pts',(14.8129009594588,-12.5147403229741,
17.5869998610398));
#192546=CARTESIAN_POINT('Ctrl Pts',(14.8113819394158,-12.5133756420581,
17.5823324139301));
#192547=CARTESIAN_POINT('Ctrl Pts',(14.8098846203698,-12.5120304574102,
17.5776506765761));
#192548=CARTESIAN_POINT('Ctrl Pts',(14.7964907013087,-12.4999974212017,
17.5357712846396));
#192549=CARTESIAN_POINT('Ctrl Pts',(14.7849040761461,-12.489588046715,17.4929808535632));
#192550=CARTESIAN_POINT('Ctrl Pts',(14.7751219653663,-12.4807997715146,
17.4494731305747));
#192551=CARTESIAN_POINT('Ctrl Pts',(14.7736069919134,-12.4794387152022,
17.4427350096512));
#192552=CARTESIAN_POINT('Ctrl Pts',(14.7721353682376,-12.4781166027064,
17.4359796402137));
#192553=CARTESIAN_POINT('Ctrl Pts',(14.7707071594473,-12.4768334925116,
17.4292076984644));
#192554=CARTESIAN_POINT('Ctrl Pts',(14.7600762382766,-12.467282617719,17.3788005175276));
#192555=CARTESIAN_POINT('Ctrl Pts',(14.7518501388621,-12.4598921118385,
17.3274753230367));
#192556=CARTESIAN_POINT('Ctrl Pts',(14.7460948207303,-12.4547212409826,
17.2756518395099));
#192557=CARTESIAN_POINT('Ctrl Pts',(14.7409359217975,-12.4500862235032,
17.2291987837904));
#192558=CARTESIAN_POINT('Ctrl Pts',(14.7377599063221,-12.447232550978,17.1823475714104));
#192559=CARTESIAN_POINT('Ctrl Pts',(14.7366258537173,-12.446213366468,17.1353075256962));
#192560=CARTESIAN_POINT('Ctrl Pts',(14.7365341860858,-12.4461309838433,
17.1315051892283));
#192561=CARTESIAN_POINT('Ctrl Pts',(14.7364558812359,-12.4460606063284,
17.1277016203718));
#192562=CARTESIAN_POINT('Ctrl Pts',(14.7363909815533,-12.4460022720702,
17.1238969309691));
#192563=CARTESIAN_POINT('Ctrl Pts',(14.7361377872647,-12.4457746915888,
17.1090536283823));
#192564=CARTESIAN_POINT('Ctrl Pts',(14.7360888239575,-12.4457305925407,
17.0942237447959));
#192565=CARTESIAN_POINT('Ctrl Pts',(14.7362455294775,-12.4458712759497,
17.0793823782081));
#192566=CARTESIAN_POINT('Ctrl Pts',(14.7367843539932,-12.4463550091947,
17.0283510414395));
#192567=CARTESIAN_POINT('Ctrl Pts',(14.7397521138147,-12.4490209730047,
16.9774903453659));
#192568=CARTESIAN_POINT('Ctrl Pts',(14.7452042732746,-12.4539193588865,
16.9271047929002));
#192569=CARTESIAN_POINT('Ctrl Pts',(14.7452056784075,-12.4539206213007,
16.9270918075136));
#192570=CARTESIAN_POINT('Ctrl Pts',(14.7452070837057,-12.4539218838633,
16.9270788221586));
#192571=CARTESIAN_POINT('Ctrl Pts',(14.745208489169,-12.4539231465744,16.9270658368352));
#192572=CARTESIAN_POINT('Ctrl Pts',(14.7493548709759,-12.4576483822435,
16.8887566858768));
#192573=CARTESIAN_POINT('Ctrl Pts',(14.7549420950444,-12.462668321158,16.8507105458148));
#192574=CARTESIAN_POINT('Ctrl Pts',(14.7618950230188,-12.4689152868343,
16.8131483788442));
#192575=CARTESIAN_POINT('Ctrl Pts',(14.7701982257858,-12.4763754277822,
16.7682915516383));
#192576=CARTESIAN_POINT('Ctrl Pts',(14.7804521150592,-12.4855882101007,
16.7240791711256));
#192577=CARTESIAN_POINT('Ctrl Pts',(14.7925833563864,-12.4964875114177,
16.6806863481468));
#192578=CARTESIAN_POINT('Ctrl Pts',(14.7938369626016,-12.4976138126349,
16.676202263533));
#192579=CARTESIAN_POINT('Ctrl Pts',(14.7951106477821,-12.4987581518865,
16.671726947679));
#192580=CARTESIAN_POINT('Ctrl Pts',(14.7964043524268,-12.4999204755186,
16.667260606783));
#192581=CARTESIAN_POINT('Ctrl Pts',(14.8085735481784,-12.5108538395317,
16.6252480988436));
#192582=CARTESIAN_POINT('Ctrl Pts',(14.8224451883498,-12.5233165969895,
16.5842556606386));
#192583=CARTESIAN_POINT('Ctrl Pts',(14.8379371144512,-12.5372348683939,
16.5444226315668));
#192584=CARTESIAN_POINT('Ctrl Pts',(14.8406135877533,-12.5396394681565,
16.537540850815));
#192585=CARTESIAN_POINT('Ctrl Pts',(14.8433385118834,-12.5420875919416,
16.530693716035));
#192586=CARTESIAN_POINT('Ctrl Pts',(14.8461115714486,-12.5445789564194,
16.5238820024396));
#192587=CARTESIAN_POINT('Ctrl Pts',(14.8649006801424,-12.5614594153019,
16.4777286385723));
#192588=CARTESIAN_POINT('Ctrl Pts',(14.8858992796394,-12.5803246568384,
16.4332011118747));
#192589=CARTESIAN_POINT('Ctrl Pts',(14.9089560453778,-12.6010387629311,
16.3906952586971));
#192590=CARTESIAN_POINT('Ctrl Pts',(14.9283079394158,-12.6184244271109,
16.3550194498684));
#192591=CARTESIAN_POINT('Ctrl Pts',(14.9491074017911,-12.6371104667439,
16.320765732215));
#192592=CARTESIAN_POINT('Ctrl Pts',(14.9713260599995,-12.6570715458737,
16.288102558739));
#192593=CARTESIAN_POINT('Ctrl Pts',(14.9744905360609,-12.6599144878945,
16.2834505302688));
#192594=CARTESIAN_POINT('Ctrl Pts',(14.9776838445881,-12.6627833338509,
16.2788308277407));
#192595=CARTESIAN_POINT('Ctrl Pts',(14.9809059468436,-12.6656780495403,
16.2742440031344));
#192596=CARTESIAN_POINT('',(14.1078628928659,-13.7200330974046,17.986395033035));
#192597=CARTESIAN_POINT('Origin',(14.7043526430334,-14.2664412253525,17.0999093647757));
#192598=CARTESIAN_POINT('Ctrl Pts',(14.7633730511392,-13.0022479148095,
16.2078690081427));
#192599=CARTESIAN_POINT('Ctrl Pts',(16.7821469379882,-10.7850100995131,
16.2513393489784));
#192600=CARTESIAN_POINT('Ctrl Pts',(18.2714937308906,-8.1035732200699,16.2945136267889));
#192601=CARTESIAN_POINT('Ctrl Pts',(19.0954214567052,-5.23776100034262,
16.3374739240882));
#192602=CARTESIAN_POINT('Ctrl Pts',(19.9193492035078,-2.3719487076135,16.3804342224817));
#192603=CARTESIAN_POINT('Ctrl Pts',(20.0778578493222,0.67823893479158,16.4231805403533));
#192604=CARTESIAN_POINT('Ctrl Pts',(19.5671586882331,3.60266473595779,16.4657673815339));
#192605=CARTESIAN_POINT('Ctrl Pts',(19.056459527144,6.52709053712364,16.5083542227144));
#192606=CARTESIAN_POINT('Ctrl Pts',(17.8765525591514,9.32575449704871,16.5507815872041));
#192607=CARTESIAN_POINT('Ctrl Pts',(16.1526354701649,11.7339686507207,16.5930918890803));
#192608=CARTESIAN_POINT('Ctrl Pts',(14.4287183811785,14.1421828043926,16.6354021909562));
#192609=CARTESIAN_POINT('Ctrl Pts',(12.1607911711987,16.1599471518107,16.6775954302185));
#192610=CARTESIAN_POINT('Ctrl Pts',(9.57391066894465,17.5831469178427,16.7197057828204));
#192611=CARTESIAN_POINT('Ctrl Pts',(6.12473666593942,19.4807466058866,16.7758529196228));
#192612=CARTESIAN_POINT('Ctrl Pts',(2.10853458778053,20.3213425936896,16.831852702362));
#192613=CARTESIAN_POINT('Ctrl Pts',(-1.80942870995005,19.9831186436595,
16.8877742047148));
#192614=CARTESIAN_POINT('Ctrl Pts',(-3.76841035881534,19.8140066686445,
16.9157349558911));
#192615=CARTESIAN_POINT('Ctrl Pts',(-5.7028323125738,19.3501897091715,16.9436761369709));
#192616=CARTESIAN_POINT('Ctrl Pts',(-7.52450537903015,18.6133751939975,
16.9716057433203));
#192617=CARTESIAN_POINT('Ctrl Pts',(-11.1678515119431,17.1397461636483,
17.0274649560185));
#192618=CARTESIAN_POINT('Ctrl Pts',(-14.3602020956487,14.5741269104972,
17.0832778697946));
#192619=CARTESIAN_POINT('Ctrl Pts',(-16.5768068670095,11.3337428469162,
17.1391040977696));
#192620=CARTESIAN_POINT('Ctrl Pts',(-17.6851092526901,9.71355081512524,
17.1670172117571));
#192621=CARTESIAN_POINT('Ctrl Pts',(-18.5494751852842,7.92466758072713,
17.1949336542944));
#192622=CARTESIAN_POINT('Ctrl Pts',(-19.1392070084715,6.04903203466009,
17.2228617293398));
#192623=CARTESIAN_POINT('Ctrl Pts',(-19.7289388316587,4.17339648859198,
17.2507898043854));
#192624=CARTESIAN_POINT('Ctrl Pts',(-20.0440365454387,2.21100863085383,
17.2787295119388));
#192625=CARTESIAN_POINT('Ctrl Pts',(-20.0617325600946,0.246559685004897,
17.3066879420841));
#192626=CARTESIAN_POINT('Ctrl Pts',(-20.0971245894061,-3.68233820669417,
17.3626048023749));
#192627=CARTESIAN_POINT('Ctrl Pts',(-18.9429098222203,-7.61948045083926,
17.4185965530312));
#192628=CARTESIAN_POINT('Ctrl Pts',(-16.7855103634848,-10.9151684656272,
17.474734139687));
#192629=CARTESIAN_POINT('Ctrl Pts',(-15.7068106341171,-12.5630124730214,
17.5028029330148));
#192630=CARTESIAN_POINT('Ctrl Pts',(-14.3773147318621,-14.0504929230763,
17.5309081853425));
#192631=CARTESIAN_POINT('Ctrl Pts',(-12.8571662137463,-15.3076120354954,
17.5590592778438));
#192632=CARTESIAN_POINT('Ctrl Pts',(-9.81686917751436,-17.8218502603332,
17.6153614628467));
#192633=CARTESIAN_POINT('Ctrl Pts',(-6.01396167783936,-19.4146431346282,
17.671847008544));
#192634=CARTESIAN_POINT('Ctrl Pts',(-2.07503295476844,-19.7933873911002,
17.7286107308472));
#192635=CARTESIAN_POINT('Ctrl Pts',(0.87916358753481,-20.0774455834541,
17.7711835225746));
#192636=CARTESIAN_POINT('Ctrl Pts',(3.90987206799777,-19.6786014282831,
17.8139127886426));
#192637=CARTESIAN_POINT('Ctrl Pts',(6.70335951928754,-18.6349621648531,
17.8568543388597));
#192638=CARTESIAN_POINT('Ctrl Pts',(9.49684697057731,-17.591322901423,17.8997958890766));
#192639=CARTESIAN_POINT('Ctrl Pts',(12.0531133926939,-15.9028885297339,
17.942949723443));
#192640=CARTESIAN_POINT('Ctrl Pts',(14.1078631368542,-13.7200333120048,
17.9863946738024));
#192641=CARTESIAN_POINT('Ctrl Pts',(1.6044324724055,-19.6074764082947,1.24853888104813));
#192642=CARTESIAN_POINT('Ctrl Pts',(4.86232056162216,-19.340891534258,1.34450577614073));
#192643=CARTESIAN_POINT('Ctrl Pts',(11.2393193592565,-17.1519097974925,
1.53643883815691));
#192644=CARTESIAN_POINT('Ctrl Pts',(18.0723306568728,-9.6907850751246,1.82433806709666));
#192645=CARTESIAN_POINT('Ctrl Pts',(20.5059447431206,0.127860176778682,
2.11223656786727));
#192646=CARTESIAN_POINT('Ctrl Pts',(17.9497605186036,9.9158946799874,2.40013506863775));
#192647=CARTESIAN_POINT('Ctrl Pts',(11.0250060224703,17.290558183171,2.68803356940822));
#192648=CARTESIAN_POINT('Ctrl Pts',(1.41730518713465,20.4574520598663,2.97593207017893));
#192649=CARTESIAN_POINT('Ctrl Pts',(-8.53537390142418,18.6457211151576,
3.26383057094946));
#192650=CARTESIAN_POINT('Ctrl Pts',(-16.4108352383311,12.296343178354,3.55172907172003));
#192651=CARTESIAN_POINT('Ctrl Pts',(-20.2925274541417,2.95448577351021,
3.83962757249067));
#192652=CARTESIAN_POINT('Ctrl Pts',(-19.235773162672,-7.10637779263923,
4.12752607326125));
#192653=CARTESIAN_POINT('Ctrl Pts',(-13.4977556338916,-15.4378177085829,
4.41542457403189));
#192654=CARTESIAN_POINT('Ctrl Pts',(-4.47488906856299,-20.0122704585581,
4.70332307480264));
#192655=CARTESIAN_POINT('Ctrl Pts',(5.63699712064602,-19.7164873087511,
4.99122157557295));
#192656=CARTESIAN_POINT('Ctrl Pts',(14.377049821986,-14.6224500522985,5.27912007634349));
#192657=CARTESIAN_POINT('Ctrl Pts',(19.6182674336253,-5.96985673482415,
5.56701857711424));
#192658=CARTESIAN_POINT('Ctrl Pts',(20.0851342721951,4.13557596298315,5.85491707788469));
#192659=CARTESIAN_POINT('Ctrl Pts',(15.6640323584412,13.2345644834415,6.14281557865517));
#192660=CARTESIAN_POINT('Ctrl Pts',(7.43089220162949,19.112756162199,6.43071407942562));
#192661=CARTESIAN_POINT('Ctrl Pts',(-2.61064855142817,20.3396194920565,
6.71861258019639));
#192662=CARTESIAN_POINT('Ctrl Pts',(-12.0168553130258,16.6165819393378,
7.00651108096695));
#192663=CARTESIAN_POINT('Ctrl Pts',(-18.4986099852563,8.84969127013772,
7.29440958173734));
#192664=CARTESIAN_POINT('Ctrl Pts',(-20.4784964692941,-1.07088249310817,
7.58230808250822));
#192665=CARTESIAN_POINT('Ctrl Pts',(-17.4746846186247,-10.7308436034294,
7.8702065832787));
#192666=CARTESIAN_POINT('Ctrl Pts',(-10.218189629217,-17.7793196624776,
8.15810508404923));
#192667=CARTESIAN_POINT('Ctrl Pts',(-0.474970347473844,-20.5009758335837,
8.44600358481992));
#192668=CARTESIAN_POINT('Ctrl Pts',(9.38383891099927,-18.2334630350977,
8.73390208559057));
#192669=CARTESIAN_POINT('Ctrl Pts',(16.9589735634368,-11.5286088768259,
9.02180058636098));
#192670=CARTESIAN_POINT('Ctrl Pts',(20.4069298149082,-2.01812350678438,
9.30969908713157));
#192671=CARTESIAN_POINT('Ctrl Pts',(18.888604372205,7.98349746865412,9.59759758790193));
#192672=CARTESIAN_POINT('Ctrl Pts',(12.7735007282651,16.0422344485419,9.88549608867249));
#192673=CARTESIAN_POINT('Ctrl Pts',(3.54980586526803,20.1968929611049,10.173394589443));
#192674=CARTESIAN_POINT('Ctrl Pts',(-6.53777866969146,19.4363848754613,
10.4612930902135));
#192675=CARTESIAN_POINT('Ctrl Pts',(-15.0343129654108,13.9457893501516,
10.7491915909844));
#192676=CARTESIAN_POINT('Ctrl Pts',(-19.8720591011034,5.06131150100089,
11.0370900917549));
#192677=CARTESIAN_POINT('Ctrl Pts',(-19.8736910148218,-5.05489982492499,
11.3249885925257));
#192678=CARTESIAN_POINT('Ctrl Pts',(-15.0388115851311,-13.9409380381885,
11.6128870932961));
#192679=CARTESIAN_POINT('Ctrl Pts',(-6.54404915955737,-19.4342745459887,
11.9007855940668));
#192680=CARTESIAN_POINT('Ctrl Pts',(3.54328942713938,-20.1980372103665,
12.1886840948375));
#192681=CARTESIAN_POINT('Ctrl Pts',(12.7683243674139,-16.0463547630864,
12.476582595608));
#192682=CARTESIAN_POINT('Ctrl Pts',(18.8860274611295,-7.98959121732203,
12.7644810963784));
#192683=CARTESIAN_POINT('Ctrl Pts',(20.4075802458769,2.01153952578444,13.0523795971489));
#192684=CARTESIAN_POINT('Ctrl Pts',(16.9626914018817,11.5231365045303,13.3402780979195));
#192685=CARTESIAN_POINT('Ctrl Pts',(9.38972289070805,18.2304350112301,13.6281765986898));
#192686=CARTESIAN_POINT('Ctrl Pts',(-0.468359689331965,20.5011269929463,
13.9160750994605));
#192687=CARTESIAN_POINT('Ctrl Pts',(-10.2124449951935,17.782617657743,14.2039736002312));
#192688=CARTESIAN_POINT('Ctrl Pts',(-17.4712384824739,10.7364763616248,
14.4918721010017));
#192689=CARTESIAN_POINT('Ctrl Pts',(-20.4781140399627,1.07749962755303,
14.7797706017722));
#192690=CARTESIAN_POINT('Ctrl Pts',(-18.5015427012964,-8.8437428531072,
15.0676691025429));
#192691=CARTESIAN_POINT('Ctrl Pts',(-12.0220575676515,-16.6126533062233,
15.3555676033137));
#192692=CARTESIAN_POINT('Ctrl Pts',(-2.61760280767101,-20.3388447627901,
15.6434661040843));
#192693=CARTESIAN_POINT('Ctrl Pts',(7.42528509163392,-19.1147898708011,
15.9313646048547));
#192694=CARTESIAN_POINT('Ctrl Pts',(12.9128773408105,-15.1976864499185,
16.1232969387018));
#192695=CARTESIAN_POINT('Ctrl Pts',(15.0232850261188,-12.7015054888961,
16.2192631056252));
#192696=CARTESIAN_POINT('Ctrl Pts',(1.58140567538338,-19.3260699036207,
1.51053923230295));
#192697=CARTESIAN_POINT('Ctrl Pts',(4.79174717632869,-19.0633756545839,
1.60650612739561));
#192698=CARTESIAN_POINT('Ctrl Pts',(11.0781079911139,-16.9053487787417,
1.79843918941186));
#192699=CARTESIAN_POINT('Ctrl Pts',(17.812439185402,-9.55158743645853,2.0863384183515));
#192700=CARTESIAN_POINT('Ctrl Pts',(20.2113247158652,0.126048182907894,
2.37423691912218));
#192701=CARTESIAN_POINT('Ctrl Pts',(17.6917657653889,9.77337844961298,2.66213541989266));
#192702=CARTESIAN_POINT('Ctrl Pts',(10.8665803349954,17.0420786187305,2.95003392066308));
#192703=CARTESIAN_POINT('Ctrl Pts',(1.39692909824582,20.1634517556067,3.23793242143378));
#192704=CARTESIAN_POINT('Ctrl Pts',(-8.41270698886517,18.377761639139,3.52583092220435));
#192705=CARTESIAN_POINT('Ctrl Pts',(-16.1749940633949,12.119629750512,3.81372942297482));
#192706=CARTESIAN_POINT('Ctrl Pts',(-20.0008993429734,2.9120266497403,4.10162792374537));
#192707=CARTESIAN_POINT('Ctrl Pts',(-18.9593330067361,-7.00425097851408,
4.38952642451625));
#192708=CARTESIAN_POINT('Ctrl Pts',(-13.3037769481578,-15.2159581752278,
4.6774249252868));
#192709=CARTESIAN_POINT('Ctrl Pts',(-4.41057976725729,-19.7246707888104,
4.96532342605716));
#192710=CARTESIAN_POINT('Ctrl Pts',(5.55598692630935,-19.433138345213,5.25322192682776));
#192711=CARTESIAN_POINT('Ctrl Pts',(14.1704348071914,-14.4123083736873,
5.54112042759847));
#192712=CARTESIAN_POINT('Ctrl Pts',(19.3363300264019,-5.88406291825898,
5.82901892836892));
#192713=CARTESIAN_POINT('Ctrl Pts',(19.7964874311102,4.07614290499112,6.11691742913946));
#192714=CARTESIAN_POINT('Ctrl Pts',(15.438921920999,13.044368335624,6.40481592990991));
#192715=CARTESIAN_POINT('Ctrl Pts',(7.32410160119714,18.8380835337679,6.69271443068048));
#192716=CARTESIAN_POINT('Ctrl Pts',(-2.5731304823339,20.0473154051535,6.98061293145132));
#192717=CARTESIAN_POINT('Ctrl Pts',(-11.8441590676969,16.3777822500477,
7.26851143222166));
#192718=CARTESIAN_POINT('Ctrl Pts',(-18.2327633548785,8.72251087093002,
7.5564099329924));
#192719=CARTESIAN_POINT('Ctrl Pts',(-20.1841965579281,-1.05549266099651,
7.8443084337629));
#192720=CARTESIAN_POINT('Ctrl Pts',(-17.2235529916904,-10.5766288481286,
8.13220693453371));
#192721=CARTESIAN_POINT('Ctrl Pts',(-10.071342310277,-17.5238100741973,
8.42010543530408));
#192722=CARTESIAN_POINT('Ctrl Pts',(-0.46814446885258,-20.2063528674576,
8.70800393607482));
#192723=CARTESIAN_POINT('Ctrl Pts',(9.2489821863221,-17.9714268761489,8.99590243684511));
#192724=CARTESIAN_POINT('Ctrl Pts',(16.7152533066883,-11.3629293028332,
9.28380093761579));
#192725=CARTESIAN_POINT('Ctrl Pts',(20.1136583999166,-1.98912071498974,
9.57169943838633));
#192726=CARTESIAN_POINT('Ctrl Pts',(18.6171530670762,7.86876528597205,9.85959793915686));
#192727=CARTESIAN_POINT('Ctrl Pts',(12.5899306044724,15.8116888035746,10.1474964399274));
#192728=CARTESIAN_POINT('Ctrl Pts',(3.49879100903708,19.906640020948,10.435394940698));
#192729=CARTESIAN_POINT('Ctrl Pts',(-6.44382315447664,19.1570613248667,
10.7232934414684));
#192730=CARTESIAN_POINT('Ctrl Pts',(-14.8182523296447,13.7453720694564,
11.0111919422391));
#192731=CARTESIAN_POINT('Ctrl Pts',(-19.5864744022049,4.98857454405901,
11.2990904430098));
#192732=CARTESIAN_POINT('Ctrl Pts',(-19.5880828657413,-4.98225501183583,
11.5869889437803));
#192733=CARTESIAN_POINT('Ctrl Pts',(-14.8226862952119,-13.7405904744196,
11.8748874445511));
#192734=CARTESIAN_POINT('Ctrl Pts',(-6.4500035374877,-19.1549813281645,
12.1627859453215));
#192735=CARTESIAN_POINT('Ctrl Pts',(3.49236823531064,-19.9077678154057,
12.4506844460923));
#192736=CARTESIAN_POINT('Ctrl Pts',(12.584828600782,-15.8157499271588,12.7385829468626));
#192737=CARTESIAN_POINT('Ctrl Pts',(18.6146132601591,-7.87477141160309,
13.0264814476332));
#192738=CARTESIAN_POINT('Ctrl Pts',(20.1142993317287,1.9826312491886,13.3143799484039));
#192739=CARTESIAN_POINT('Ctrl Pts',(16.7189180399613,11.3575357980247,13.6022784491745));
#192740=CARTESIAN_POINT('Ctrl Pts',(9.25478091237054,17.9684418912876,13.8901769499448));
#192741=CARTESIAN_POINT('Ctrl Pts',(-0.461627328405552,20.2065028753135,
14.1780754507155));
#192742=CARTESIAN_POINT('Ctrl Pts',(-10.0656834063533,17.5270584899058,
14.465973951486));
#192743=CARTESIAN_POINT('Ctrl Pts',(-17.2201495722305,10.5821853280023,
14.7538724522565));
#192744=CARTESIAN_POINT('Ctrl Pts',(-20.1838340713384,1.06200471022898,
15.0417709530272));
#192745=CARTESIAN_POINT('Ctrl Pts',(-18.2356223812328,-8.71662655996001,
15.3296694537979));
#192746=CARTESIAN_POINT('Ctrl Pts',(-11.8493505264838,-16.3739557534235,
15.6175679545685));
#192747=CARTESIAN_POINT('Ctrl Pts',(-2.57982825341027,-20.0464535135982,
15.9054664553389));
#192748=CARTESIAN_POINT('Ctrl Pts',(7.31833907967166,-18.8403013678049,
16.1933649561098));
#192749=CARTESIAN_POINT('Ctrl Pts',(12.7280630585838,-14.978964448337,16.3852972899565));
#192750=CARTESIAN_POINT('Ctrl Pts',(14.8076708380508,-12.5192134809596,
16.4812634568801));
#192751=CARTESIAN_POINT('Ctrl Pts',(1.56050926724142,-19.0706990031686,
2.2128296541481));
#192752=CARTESIAN_POINT('Ctrl Pts',(4.7294532562071,-18.8113922016257,2.30879654924069));
#192753=CARTESIAN_POINT('Ctrl Pts',(10.9316004421597,-16.6824792136882,
2.50072961125694));
#192754=CARTESIAN_POINT('Ctrl Pts',(17.5777398097235,-9.42552434709278,
2.7886288401967));
#192755=CARTESIAN_POINT('Ctrl Pts',(19.9446693854901,0.124352718999603,
3.07652734096727));
#192756=CARTESIAN_POINT('Ctrl Pts',(17.4584825774891,9.64449850109879,3.36442584173774));
#192757=CARTESIAN_POINT('Ctrl Pts',(10.7232440002485,16.8173098558529,3.6523243425083));
#192758=CARTESIAN_POINT('Ctrl Pts',(1.37851562547288,19.897527848204,3.9402228432788));
#192759=CARTESIAN_POINT('Ctrl Pts',(-8.30175990964141,18.1353831077382,
4.22812134404934));
#192760=CARTESIAN_POINT('Ctrl Pts',(-15.9616664445501,11.9597896769951,
4.51601984481995));
#192761=CARTESIAN_POINT('Ctrl Pts',(-19.7371166365889,2.87362074119557,
4.80391834559052));
#192762=CARTESIAN_POINT('Ctrl Pts',(-18.7092855892352,-6.9118745847701,
5.09181684636122));
#192763=CARTESIAN_POINT('Ctrl Pts',(-13.1283190651965,-15.0152811683189,
5.37971534713188));
#192764=CARTESIAN_POINT('Ctrl Pts',(-4.35241031836452,-19.4645300841363,
5.66761384790237));
#192765=CARTESIAN_POINT('Ctrl Pts',(5.48271122375514,-19.1768425993318,
5.95551234867303));
#192766=CARTESIAN_POINT('Ctrl Pts',(13.9835467245431,-14.2222302876286,
6.24341084944367));
#192767=CARTESIAN_POINT('Ctrl Pts',(19.0813110175769,-5.80646040770212,
6.53130935021409));
#192768=CARTESIAN_POINT('Ctrl Pts',(19.5353996090156,4.02238431464902,6.81920785098464));
#192769=CARTESIAN_POINT('Ctrl Pts',(15.235304252078,12.8723314622461,7.10710635175513));
#192770=CARTESIAN_POINT('Ctrl Pts',(7.22750700291149,18.5896357065515,7.39500485252579));
#192771=CARTESIAN_POINT('Ctrl Pts',(-2.53919451067767,19.7829195096542,
7.68290335329622));
#192772=CARTESIAN_POINT('Ctrl Pts',(-11.6879512671789,16.1617823362445,
7.9708018540669));
#192773=CARTESIAN_POINT('Ctrl Pts',(-17.9922988492037,8.60747321998772,
8.25870035483751));
#192774=CARTESIAN_POINT('Ctrl Pts',(-19.9179953926696,-1.04157219724232,
8.54659885560793));
#192775=CARTESIAN_POINT('Ctrl Pts',(-16.9963985512483,-10.4371379887792,
8.83449735637866));
#192776=CARTESIAN_POINT('Ctrl Pts',(-9.9385154696983,-17.2926956650951,
9.12239585714929));
#192777=CARTESIAN_POINT('Ctrl Pts',(-0.461970301718839,-19.9398594916903,
9.41029435791995));
#192778=CARTESIAN_POINT('Ctrl Pts',(9.12700111920852,-17.7344090309688,
9.69819285869038));
#192779=CARTESIAN_POINT('Ctrl Pts',(16.4948026241892,-11.2130682463401,
9.98609135946097));
#192780=CARTESIAN_POINT('Ctrl Pts',(19.8483875337987,-1.96288701029808,
10.2739898602315));
#192781=CARTESIAN_POINT('Ctrl Pts',(18.3716190016193,7.7649873386278,10.561888361002));
#192782=CARTESIAN_POINT('Ctrl Pts',(12.4238871264434,15.6031548660487,10.8497868617725));
#192783=CARTESIAN_POINT('Ctrl Pts',(3.45264687648428,19.6440994361718,11.137685362543));
#192784=CARTESIAN_POINT('Ctrl Pts',(-6.3588381899798,18.9044066286599,11.4255838633136));
#192785=CARTESIAN_POINT('Ctrl Pts',(-14.6228204216069,13.5640899438907,
11.7134823640842));
#192786=CARTESIAN_POINT('Ctrl Pts',(-19.3281563525459,4.92278226117808,
12.001380864855));
#192787=CARTESIAN_POINT('Ctrl Pts',(-19.3297435996975,-4.91654607394551,
12.2892793656255));
#192788=CARTESIAN_POINT('Ctrl Pts',(-14.6271959142445,-13.5593714140794,
12.5771778663961));
#192789=CARTESIAN_POINT('Ctrl Pts',(-6.36493705282751,-18.9023540578746,
12.8650763671665));
#192790=CARTESIAN_POINT('Ctrl Pts',(3.44630878991817,-19.6452123703548,
13.1529748679372));
#192791=CARTESIAN_POINT('Ctrl Pts',(12.4188524540332,-15.6071623996031,
13.4408733687077));
#192792=CARTESIAN_POINT('Ctrl Pts',(18.3691125992227,-7.77091431510904,
13.7287718694784));
#192793=CARTESIAN_POINT('Ctrl Pts',(19.8490202092867,1.95648326663452,14.0166703702488));
#192794=CARTESIAN_POINT('Ctrl Pts',(16.498418604099,11.2077455850457,14.3045688710193));
#192795=CARTESIAN_POINT('Ctrl Pts',(9.13272426790138,17.7314640325347,14.5924673717898));
#192796=CARTESIAN_POINT('Ctrl Pts',(-0.455541038546157,19.9400061977738,
14.8803658725605));
#192797=CARTESIAN_POINT('Ctrl Pts',(-9.93292708535439,17.2959040694263,
15.168264373331));
#192798=CARTESIAN_POINT('Ctrl Pts',(-16.9930488442421,10.4426151311306,
15.4561628741017));
#192799=CARTESIAN_POINT('Ctrl Pts',(-19.9176189582861,1.04801131155519,
15.7440613748722));
#192800=CARTESIAN_POINT('Ctrl Pts',(-17.9951610608138,-8.60169423087935,
16.0319598756429));
#192801=CARTESIAN_POINT('Ctrl Pts',(-11.6929913330438,-16.1579470905367,
16.3198583764135));
#192802=CARTESIAN_POINT('Ctrl Pts',(-2.54600688812527,-19.7821964139874,
16.6077568771841));
#192803=CARTESIAN_POINT('Ctrl Pts',(7.22212641588807,-18.5915477055663,
16.8956553779548));
#192804=CARTESIAN_POINT('Ctrl Pts',(12.5592140568332,-14.7818193851564,
17.0875877118019));
#192805=CARTESIAN_POINT('Ctrl Pts',(14.6120051759377,-12.3537870461278,
17.183553878725));
#192806=CARTESIAN_POINT('Ctrl Pts',(1.5871642040216,-19.3964440424023,2.85383461757542));
#192807=CARTESIAN_POINT('Ctrl Pts',(4.80995336543195,-19.1327312265373,
2.94980151266818));
#192808=CARTESIAN_POINT('Ctrl Pts',(11.1183564274274,-16.9672888579627,
3.14173457468426));
#192809=CARTESIAN_POINT('Ctrl Pts',(17.8777980544349,-9.58647950434617,
3.42963380362423));
#192810=CARTESIAN_POINT('Ctrl Pts',(20.2852282612402,0.126485051879968,
3.71753230439461));
#192811=CARTESIAN_POINT('Ctrl Pts',(17.7565531793251,9.80916242072539,4.00543080516528));
#192812=CARTESIAN_POINT('Ctrl Pts',(10.9063369367236,17.1044481329016,4.2933293059356));
#192813=CARTESIAN_POINT('Ctrl Pts',(1.40204940330313,20.2372541401189,4.58122780670625));
#192814=CARTESIAN_POINT('Ctrl Pts',(-8.44350157187763,18.4450242988152,
4.86912630747669));
#192815=CARTESIAN_POINT('Ctrl Pts',(-16.2341940709789,12.1639890511264,
5.15702480824739));
#192816=CARTESIAN_POINT('Ctrl Pts',(-20.0741048222797,2.92268459940285,
5.44492330901813));
#192817=CARTESIAN_POINT('Ctrl Pts',(-19.0287251639347,-7.02988690819318,
5.73282180978856));
#192818=CARTESIAN_POINT('Ctrl Pts',(-13.3524698876727,-15.2716497287846,
6.0207203105594));
#192819=CARTESIAN_POINT('Ctrl Pts',(-4.42672272646713,-19.7968644639608,
6.30861881132994));
#192820=CARTESIAN_POINT('Ctrl Pts',(5.57632219883762,-19.5042650321685,
6.59651731210039));
#192821=CARTESIAN_POINT('Ctrl Pts',(14.2222996272558,-14.465058445147,6.88441581287085));
#192822=CARTESIAN_POINT('Ctrl Pts',(19.40710236689,-5.9055990115143,7.17231431364167));
#192823=CARTESIAN_POINT('Ctrl Pts',(19.8689439921932,4.09106188038734,7.46021281441216));
#192824=CARTESIAN_POINT('Ctrl Pts',(15.4954294757632,13.0921116544107,7.7481113151825));
#192825=CARTESIAN_POINT('Ctrl Pts',(7.35090833677456,18.9070322647471,8.036009815953));
#192826=CARTESIAN_POINT('Ctrl Pts',(-2.58254832398764,20.1206900106837,
8.32390831672372));
#192827=CARTESIAN_POINT('Ctrl Pts',(-11.8875095353254,16.4377261024438,
8.61180681749417));
#192828=CARTESIAN_POINT('Ctrl Pts',(-18.2994965705744,8.75443588343465,
8.89970531826492));
#192829=CARTESIAN_POINT('Ctrl Pts',(-20.2580721583488,-1.05935583947947,
9.1876038190356));
#192830=CARTESIAN_POINT('Ctrl Pts',(-17.2865924253392,-10.6153400648416,
9.4755023198061));
#192831=CARTESIAN_POINT('Ctrl Pts',(-10.1082041421712,-17.5879484701839,
9.76340082057671));
#192832=CARTESIAN_POINT('Ctrl Pts',(-0.46985791103503,-20.2803095615926,
10.0512993213472));
#192833=CARTESIAN_POINT('Ctrl Pts',(9.28283412145833,-18.0372035815918,
10.3391978221178));
#192834=CARTESIAN_POINT('Ctrl Pts',(16.7764323271844,-11.4045184353398,
10.6270963228884));
#192835=CARTESIAN_POINT('Ctrl Pts',(20.1872758256745,-1.99640103882544,
10.9149948236588));
#192836=CARTESIAN_POINT('Ctrl Pts',(18.6852931764952,7.89756552872195,11.2028933244296));
#192837=CARTESIAN_POINT('Ctrl Pts',(12.6360106493131,15.8695607134529,11.4907918252001));
#192838=CARTESIAN_POINT('Ctrl Pts',(3.51159683399993,19.9794997447153,11.7786903259705));
#192839=CARTESIAN_POINT('Ctrl Pts',(-6.46740800743612,19.227177536934,12.0665888267411));
#192840=CARTESIAN_POINT('Ctrl Pts',(-14.8724881907933,13.7956811128136,
12.3544873275116));
#192841=CARTESIAN_POINT('Ctrl Pts',(-19.6581622976104,5.00683308256292,
12.6423858282822));
#192842=CARTESIAN_POINT('Ctrl Pts',(-19.659776646008,-5.00049041984475,
12.9302843290531));
#192843=CARTESIAN_POINT('Ctrl Pts',(-14.8769383885739,-13.7908820188053,
13.2181828298235));
#192844=CARTESIAN_POINT('Ctrl Pts',(-6.47361100398133,-19.2250899226204,
13.5060813305942));
#192845=CARTESIAN_POINT('Ctrl Pts',(3.50515053751637,-19.980631677159,13.7939798313647));
#192846=CARTESIAN_POINT('Ctrl Pts',(12.6308900037751,-15.8736366791879,
14.0818783321353));
#192847=CARTESIAN_POINT('Ctrl Pts',(18.6827440056309,-7.90359368398533,
14.3697768329056));
#192848=CARTESIAN_POINT('Ctrl Pts',(20.1879192489214,1.98988792120367,14.6576753336762));
#192849=CARTESIAN_POINT('Ctrl Pts',(16.7801101622362,11.3991049758203,14.945573834447));
#192850=CARTESIAN_POINT('Ctrl Pts',(9.2886547372377,18.0342081294381,15.2334723352174));
#192851=CARTESIAN_POINT('Ctrl Pts',(-0.463318342607213,20.2804591388745,
15.5213708359879));
#192852=CARTESIAN_POINT('Ctrl Pts',(-10.1025214813666,17.5912108706797,
15.8092693367585));
#192853=CARTESIAN_POINT('Ctrl Pts',(-17.2831830825438,10.6209123994289,
16.0971678375292));
#192854=CARTESIAN_POINT('Ctrl Pts',(-20.2576944815411,1.06590130921965,
16.3850663382999));
#192855=CARTESIAN_POINT('Ctrl Pts',(-18.3023963307345,-8.74855055189499,
16.6729648390704));
#192856=CARTESIAN_POINT('Ctrl Pts',(-11.8926586112625,-16.4338417673683,
16.9608633398409));
#192857=CARTESIAN_POINT('Ctrl Pts',(-2.58942083322965,-20.1199192918565,
17.2487618406116));
#192858=CARTESIAN_POINT('Ctrl Pts',(7.34535118798489,-18.9090534781844,
17.5366603413821));
#192859=CARTESIAN_POINT('Ctrl Pts',(12.7739204704959,-15.0340893677525,
17.7285926752291));
#192860=CARTESIAN_POINT('Ctrl Pts',(14.8615916334785,-12.5648010656914,
17.8245588421528));
#192861=CARTESIAN_POINT('Ctrl Pts',(1.60444041091775,-19.6075734231868,
3.05036417109552));
#192862=CARTESIAN_POINT('Ctrl Pts',(4.8623438518549,-19.340987292962,3.14633106618828));
#192863=CARTESIAN_POINT('Ctrl Pts',(11.2393750624878,-17.1519942766302,
3.33826412820448));
#192864=CARTESIAN_POINT('Ctrl Pts',(18.0724195728365,-9.69083291135764,
3.62616335714408));
#192865=CARTESIAN_POINT('Ctrl Pts',(20.5060458934966,0.127860831837978,
3.91406185791483));
#192866=CARTESIAN_POINT('Ctrl Pts',(17.9498489619434,9.91594354460801,4.20196035868521));
#192867=CARTESIAN_POINT('Ctrl Pts',(11.0250603830875,17.2906434177088,4.48985885945584));
#192868=CARTESIAN_POINT('Ctrl Pts',(1.41731216578008,20.4575528961454,4.77775736022625));
#192869=CARTESIAN_POINT('Ctrl Pts',(-8.53541597053129,18.6458130250638,
5.06565586099686));
#192870=CARTESIAN_POINT('Ctrl Pts',(-16.4109161323918,12.2964037889833,
5.35355436176751));
#192871=CARTESIAN_POINT('Ctrl Pts',(-20.2926274794512,2.95450033706324,
5.64145286253833));
#192872=CARTESIAN_POINT('Ctrl Pts',(-19.2358679801504,-7.10641282158122,
5.92935136330862));
#192873=CARTESIAN_POINT('Ctrl Pts',(-13.4978221669622,-15.4378938047292,
6.21724986407941));
#192874=CARTESIAN_POINT('Ctrl Pts',(-4.47491112629867,-20.0123691032208,
6.50514836484993));
#192875=CARTESIAN_POINT('Ctrl Pts',(5.63702490661153,-19.7165844953963,
6.79304686562055));
#192876=CARTESIAN_POINT('Ctrl Pts',(14.3771206894315,-14.622522129396,7.08094536639113));
#192877=CARTESIAN_POINT('Ctrl Pts',(19.6183641361454,-5.96988616148376,
7.36884386716152));
#192878=CARTESIAN_POINT('Ctrl Pts',(20.0852332759869,4.13559634809374,7.65674236793211));
#192879=CARTESIAN_POINT('Ctrl Pts',(15.6641095697094,13.2346297193574,7.94464086870251));
#192880=CARTESIAN_POINT('Ctrl Pts',(7.43092883003857,19.1128503729412,8.23253936947323));
#192881=CARTESIAN_POINT('Ctrl Pts',(-2.61066141985633,20.3397197502632,
8.5204378702438));
#192882=CARTESIAN_POINT('Ctrl Pts',(-12.0169145466,16.6166638459188,8.80833637101428));
#192883=CARTESIAN_POINT('Ctrl Pts',(-18.4987011687445,8.84973489210331,
9.096234871785));
#192884=CARTESIAN_POINT('Ctrl Pts',(-20.4785974120539,-1.07088777171008,
9.38413337255565));
#192885=CARTESIAN_POINT('Ctrl Pts',(-17.4747707549722,-10.7308964979849,
9.67203187332595));
#192886=CARTESIAN_POINT('Ctrl Pts',(-10.2182399967945,-17.7794073004341,
9.95993037409672));
#192887=CARTESIAN_POINT('Ctrl Pts',(-0.47497268870158,-20.5010768871492,
10.2478288748674));
#192888=CARTESIAN_POINT('Ctrl Pts',(9.38388516588898,-18.2335529116218,
10.5357273756378));
#192889=CARTESIAN_POINT('Ctrl Pts',(16.9590571577374,-11.528665703732,10.8236258764085));
#192890=CARTESIAN_POINT('Ctrl Pts',(20.4070304049009,-2.01813345453381,
11.1115243771791));
#192891=CARTESIAN_POINT('Ctrl Pts',(18.8886974780564,7.98353682096945,11.3994228779496));
#192892=CARTESIAN_POINT('Ctrl Pts',(12.7735636915013,16.0423135240452,11.6873213787199));
#192893=CARTESIAN_POINT('Ctrl Pts',(3.54982336299781,20.1969925157815,11.9752198794906));
#192894=CARTESIAN_POINT('Ctrl Pts',(-6.53781089575936,19.436480681436,12.2631183802612));
#192895=CARTESIAN_POINT('Ctrl Pts',(-15.0343870726601,13.9458580918423,
12.5510168810318));
#192896=CARTESIAN_POINT('Ctrl Pts',(-19.8721570546068,5.0613364492559,12.8389153818025));
#192897=CARTESIAN_POINT('Ctrl Pts',(-19.8737889763714,-5.0549247415762,
13.126813882573));
#192898=CARTESIAN_POINT('Ctrl Pts',(-15.0388857145516,-13.9410067559631,
13.4147123833436));
#192899=CARTESIAN_POINT('Ctrl Pts',(-6.54408141654087,-19.4343703415658,
13.7026108841143));
#192900=CARTESIAN_POINT('Ctrl Pts',(3.54330689276333,-20.1981367706733,
13.9905093848848));
#192901=CARTESIAN_POINT('Ctrl Pts',(12.7683873051026,-16.0464338589215,
14.2784078856553));
#192902=CARTESIAN_POINT('Ctrl Pts',(18.8861205543479,-7.9896305996272,14.5663063864258));
#192903=CARTESIAN_POINT('Ctrl Pts',(20.4076808389279,2.01154944097958,14.8542048871964));
#192904=CARTESIAN_POINT('Ctrl Pts',(16.9627750148239,11.5231933046789,15.142103387967));
#192905=CARTESIAN_POINT('Ctrl Pts',(9.38976917392612,18.2305248723646,15.4300018887375));
#192906=CARTESIAN_POINT('Ctrl Pts',(-0.468361996529536,20.5012280482497,
15.7179003895079));
#192907=CARTESIAN_POINT('Ctrl Pts',(-10.2124953375409,17.7827053098332,
16.0057988902785));
#192908=CARTESIAN_POINT('Ctrl Pts',(-17.471324595212,10.7365292884889,16.2936973910493));
#192909=CARTESIAN_POINT('Ctrl Pts',(-20.4782149948895,1.07750492905595,
16.5815958918198));
#192910=CARTESIAN_POINT('Ctrl Pts',(-18.5016338685581,-8.84378642495591,
16.8694943925905));
#192911=CARTESIAN_POINT('Ctrl Pts',(-12.0221168890891,-16.6127352378696,
17.1573928933611));
#192912=CARTESIAN_POINT('Ctrl Pts',(-2.61761555810729,-20.3389449215642,
17.4452913941315));
#192913=CARTESIAN_POINT('Ctrl Pts',(7.42532146285505,-19.1148842990947,
17.7331898949021));
#192914=CARTESIAN_POINT('Ctrl Pts',(12.9129417291925,-15.19776105753,17.9251222287492));
#192915=CARTESIAN_POINT('Ctrl Pts',(15.0233593591108,-12.7015683340665,
18.0210883956728));
#192916=CARTESIAN_POINT('',(1.60448237980916,-19.6071739633343,3.05000000001527));
#192917=CARTESIAN_POINT('',(14.0704427754469,-13.7491190495649,17.979137285631));
#192918=CARTESIAN_POINT('Ctrl Pts',(1.60448237929742,-19.6071739633925,
3.05000000000012));
#192919=CARTESIAN_POINT('Ctrl Pts',(4.86233874791557,-19.3406422045968,
3.14595269225279));
#192920=CARTESIAN_POINT('Ctrl Pts',(8.0508230251141,-18.2462315084601,3.24190415293488));
#192921=CARTESIAN_POINT('Ctrl Pts',(10.7839026414606,-16.4555576830308,
3.3378561073393));
#192922=CARTESIAN_POINT('Ctrl Pts',(13.5169822578073,-14.664883857602,3.4338080617432));
#192923=CARTESIAN_POINT('Ctrl Pts',(15.7946572133022,-12.1779469028781,
3.52976050986964));
#192924=CARTESIAN_POINT('Ctrl Pts',(17.3391064861968,-9.2980832809932,3.62571507105924));
#192925=CARTESIAN_POINT('Ctrl Pts',(18.8835557590912,-6.41821965910903,
3.72166963224858));
#192926=CARTESIAN_POINT('Ctrl Pts',(19.694779349385,-3.14542937006177,3.81762630650131));
#192927=CARTESIAN_POINT('Ctrl Pts',(19.674371891818,0.122273381367606,3.91358619344548));
#192928=CARTESIAN_POINT('Ctrl Pts',(19.653964434251,3.38997613279616,4.00954608038969));
#192929=CARTESIAN_POINT('Ctrl Pts',(18.8019259288226,6.65259134660815,4.10550918002528));
#192930=CARTESIAN_POINT('Ctrl Pts',(17.2217918574318,9.51299977374685,4.20147581247555));
#192931=CARTESIAN_POINT('Ctrl Pts',(15.6416577860411,12.3734082008853,4.2974424449257));
#192932=CARTESIAN_POINT('Ctrl Pts',(13.3334281486874,14.8316098413509,4.39341261019006));
#192933=CARTESIAN_POINT('Ctrl Pts',(10.5780377442102,16.5885403787748,4.48938576752253));
#192934=CARTESIAN_POINT('Ctrl Pts',(7.82264733973283,18.3454709161998,4.58535892485488));
#192935=CARTESIAN_POINT('Ctrl Pts',(4.62009616813195,19.4011303505827,4.68133507425495));
#192936=CARTESIAN_POINT('Ctrl Pts',(1.36004385272943,19.6270391615293,4.77731294733619));
#192937=CARTESIAN_POINT('Ctrl Pts',(-1.90000846267309,19.852947972476,4.87329082041706));
#192938=CARTESIAN_POINT('Ctrl Pts',(-5.21756192187726,19.2491061599869,
4.96927041717917));
#192939=CARTESIAN_POINT('Ctrl Pts',(-8.18891778190703,17.8890014516976,
5.0652500495133));
#192940=CARTESIAN_POINT('Ctrl Pts',(-11.1602736419365,16.5288967434091,
5.16122968184749));
#192941=CARTESIAN_POINT('Ctrl Pts',(-13.7854319027919,14.4125291393205,
5.25720934975382));
#192942=CARTESIAN_POINT('Ctrl Pts',(-15.7449666103933,11.7974151645488,
5.35318735658009));
#192943=CARTESIAN_POINT('Ctrl Pts',(-17.7045013179948,9.18230118977696,
5.44916536340635));
#192944=CARTESIAN_POINT('Ctrl Pts',(-18.9984124723428,6.06844084432105,
5.54514170915251));
#192945=CARTESIAN_POINT('Ctrl Pts',(-19.4692519948747,2.8347348974285,5.64111510135765));
#192946=CARTESIAN_POINT('Ctrl Pts',(-19.9400915174069,-0.39897104946327,
5.73708849356303));
#192947=CARTESIAN_POINT('Ctrl Pts',(-19.5878594081232,-3.75252259779145,
5.83305893222718));
#192948=CARTESIAN_POINT('Ctrl Pts',(-18.4554170170158,-6.81785682397379,
5.9290258436959));
#192949=CARTESIAN_POINT('Ctrl Pts',(-17.3229746259084,-9.8831910501552,
6.02499275516463));
#192950=CARTESIAN_POINT('Ctrl Pts',(-15.4103219529773,-12.6603079541907,
6.12095613943737));
#192951=CARTESIAN_POINT('Ctrl Pts',(-12.950192108592,-14.8112841398907,
6.21691628123566));
#192952=CARTESIAN_POINT('Ctrl Pts',(-10.4900622642068,-16.9622603255897,
6.31287642303377));
#192953=CARTESIAN_POINT('Ctrl Pts',(-7.4824552483678,-18.4870957929525,
6.40883332235681));
#192954=CARTESIAN_POINT('Ctrl Pts',(-4.29334060701573,-19.2002471482246,
6.50478805302807));
#192955=CARTESIAN_POINT('Ctrl Pts',(-1.10422596566393,-19.9133985034959,
6.60074278369937));
#192956=CARTESIAN_POINT('Ctrl Pts',(2.26639630120099,-19.8148657466776,
6.69669534571881));
#192957=CARTESIAN_POINT('Ctrl Pts',(5.40838497102846,-18.9166385826604,
6.79264734067553));
#192958=CARTESIAN_POINT('Ctrl Pts',(8.55037364085592,-18.0184114186444,
6.8885993356321));
#192959=CARTESIAN_POINT('Ctrl Pts',(11.4637287136459,-16.3204898474305,
6.98455076352623));
#192960=CARTESIAN_POINT('Ctrl Pts',(13.7939495911946,-14.0294793936043,
7.08050336394924));
#192961=CARTESIAN_POINT('Ctrl Pts',(16.124170468743,-11.738468939777,7.17645596437249));
#192962=CARTESIAN_POINT('Ctrl Pts',(17.8712571510504,-8.85436960333834,
7.27240973732483));
#192963=CARTESIAN_POINT('Ctrl Pts',(18.8226221460968,-5.7281224247027,7.36836613704863));
#192964=CARTESIAN_POINT('Ctrl Pts',(19.7739871411433,-2.60187524606749,
7.46432253677245));
#192965=CARTESIAN_POINT('Ctrl Pts',(19.9296304489292,0.766519774763594,
7.56028156326717));
#192966=CARTESIAN_POINT('Ctrl Pts',(19.2706133572645,3.96719185092429,7.65624403151767));
#192967=CARTESIAN_POINT('Ctrl Pts',(18.6115962655995,7.16786392708528,7.75220649976813));
#192968=CARTESIAN_POINT('Ctrl Pts',(17.1379187744839,10.2008130585748,7.84817240977416));
#192969=CARTESIAN_POINT('Ctrl Pts',(15.028899995347,12.6969859540126,7.94414173892587));
#192970=CARTESIAN_POINT('Ctrl Pts',(12.9198812162099,15.1931588494505,8.04011106807776));
#192971=CARTESIAN_POINT('Ctrl Pts',(10.1755211490517,17.1525555088373,8.13608381637524));
#192972=CARTESIAN_POINT('Ctrl Pts',(7.12975714628459,18.3367538451682,8.23205912911691));
#192973=CARTESIAN_POINT('Ctrl Pts',(4.08399314351718,19.5209521814993,8.3280344418584));
#192974=CARTESIAN_POINT('Ctrl Pts',(0.736825205140512,19.9299521947742,
8.42401231904388));
#192975=CARTESIAN_POINT('Ctrl Pts',(-2.50445889269132,19.5139860129167,
8.51999128188167));
#192976=CARTESIAN_POINT('Ctrl Pts',(-5.74574299052343,19.0980198310597,
8.61597024471958));
#192977=CARTESIAN_POINT('Ctrl Pts',(-8.88114324781069,17.8570874540705,
8.71195029321052));
#192978=CARTESIAN_POINT('Ctrl Pts',(-11.5291400480933,15.9421868532426,
8.80792968435541));
#192979=CARTESIAN_POINT('Ctrl Pts',(-14.1771368483758,14.0272862524146,
8.90390907550012));
#192980=CARTESIAN_POINT('Ctrl Pts',(-16.3377301916532,11.4384174277482,
8.99988780929929));
#192981=CARTESIAN_POINT('Ctrl Pts',(-17.7480161898518,8.49059695112427,
9.09586430272736));
#192982=CARTESIAN_POINT('Ctrl Pts',(-19.1583021880504,5.54277647449904,
9.19184079615542));
#192983=CARTESIAN_POINT('Ctrl Pts',(-19.8182808411699,2.23600434591667,
9.28781504921265));
#192984=CARTESIAN_POINT('Ctrl Pts',(-19.6476449416304,-1.02734748758472,
9.38378602409596));
#192985=CARTESIAN_POINT('Ctrl Pts',(-19.4770090420906,-4.29069932108654,
9.4797569989794));
#192986=CARTESIAN_POINT('Ctrl Pts',(-18.4757585898914,-7.51063085950598,
9.57572469568904));
#192987=CARTESIAN_POINT('Ctrl Pts',(-16.7657268209412,-10.2953370276768,
9.67168887420664));
#192988=CARTESIAN_POINT('Ctrl Pts',(-15.055695051991,-13.0800431958487,
9.76765305272439));
#192989=CARTESIAN_POINT('Ctrl Pts',(-12.6368819662898,-15.4295239937726,
9.86361371305001));
#192990=CARTESIAN_POINT('Ctrl Pts',(-9.80361160129118,-17.0578918855967,
9.95957147136135));
#192991=CARTESIAN_POINT('Ctrl Pts',(-6.97034123629233,-18.6862597774214,
10.055529229673));
#192992=CARTESIAN_POINT('Ctrl Pts',(-3.7226135919958,-19.5935147631464,
10.1514840859703));
#192993=CARTESIAN_POINT('Ctrl Pts',(-0.45561607025614,-19.6692611548722,
10.2474373626725));
#192994=CARTESIAN_POINT('Ctrl Pts',(2.81138145148378,-19.7450075465971,
10.3433906393751));
#192995=CARTESIAN_POINT('Ctrl Pts',(6.0976488506666,-18.9892453443224,10.4393423364826));
#192996=CARTESIAN_POINT('Ctrl Pts',(9.00330915964728,-17.4939368800366,
10.5352941608285));
#192997=CARTESIAN_POINT('Ctrl Pts',(11.908969468628,-15.9986284157496,10.6312459851746));
#192998=CARTESIAN_POINT('Ctrl Pts',(14.4340226874063,-13.7637736894526,
10.7271979367592));
#192999=CARTESIAN_POINT('Ctrl Pts',(16.2712173457475,-11.0613128689091,
10.8231516914508));
#193000=CARTESIAN_POINT('Ctrl Pts',(18.1084120040882,-8.35885204836664,
10.9191054461423));
#193001=CARTESIAN_POINT('Ctrl Pts',(19.2577481019915,-5.1887851335794,11.0150610039407));
#193002=CARTESIAN_POINT('Ctrl Pts',(19.5793731561559,-1.93685008585561,
11.1110196019058));
#193003=CARTESIAN_POINT('Ctrl Pts',(19.9009982103203,1.31508496186825,11.206978199871));
#193004=CARTESIAN_POINT('Ctrl Pts',(19.3949122207455,4.64888814252902,11.3029398380027));
#193005=CARTESIAN_POINT('Ctrl Pts',(18.1226965425701,7.65889786034812,11.3989050134981));
#193006=CARTESIAN_POINT('Ctrl Pts',(16.8504808643947,10.6689075781672,11.4948701889936));
#193007=CARTESIAN_POINT('Ctrl Pts',(14.8121354976186,13.3551238331466,11.5908389018529));
#193008=CARTESIAN_POINT('Ctrl Pts',(12.255689042763,15.3906842199076,11.6868107884116));
#193009=CARTESIAN_POINT('Ctrl Pts',(9.69924258790718,17.4262446066696,11.7827826749701));
#193010=CARTESIAN_POINT('Ctrl Pts',(6.6246950449719,18.8111491252132,11.8787577352277));
#193011=CARTESIAN_POINT('Ctrl Pts',(3.40616139625374,19.3768806163747,11.9747348331608));
#193012=CARTESIAN_POINT('Ctrl Pts',(0.187627747535588,19.942612107535,12.0707119310937));
#193013=CARTESIAN_POINT('Ctrl Pts',(-3.17489200696542,19.6891705713123,
12.1666910667018));
#193014=CARTESIAN_POINT('Ctrl Pts',(-6.27224206398164,18.6473948541115,
12.2626706080672));
#193015=CARTESIAN_POINT('Ctrl Pts',(-9.36959212099787,17.6056191369105,
12.3586501494328));
#193016=CARTESIAN_POINT('Ctrl Pts',(-12.2017724805293,15.7755092387312,
12.454630096556));
#193017=CARTESIAN_POINT('Ctrl Pts',(-14.42415970424,13.379754991887,12.5506087187723));
#193018=CARTESIAN_POINT('Ctrl Pts',(-16.6465469279507,10.9840007450428,
12.6465873409889));
#193019=CARTESIAN_POINT('Ctrl Pts',(-18.2591410158406,8.02260214953321,
12.7425646382992));
#193020=CARTESIAN_POINT('Ctrl Pts',(-19.0657193157984,4.85590566784381,
12.8385392024713));
#193021=CARTESIAN_POINT('Ctrl Pts',(-19.8722976157565,1.68920918615317,
12.9345137666435));
#193022=CARTESIAN_POINT('Ctrl Pts',(-19.8728601277823,-1.68278518171739,
13.030485597678));
#193023=CARTESIAN_POINT('Ctrl Pts',(-19.0673382324808,-4.84976916577025,
13.1264539524865));
#193024=CARTESIAN_POINT('Ctrl Pts',(-18.2618163371793,-8.01675314982347,
13.222422307295));
#193025=CARTESIAN_POINT('Ctrl Pts',(-16.6502100345505,-10.978726750059,
13.3183871858778));
#193026=CARTESIAN_POINT('Ctrl Pts',(-14.4286214179744,-13.3752735347645,
13.4143486911294));
#193027=CARTESIAN_POINT('Ctrl Pts',(-12.2070328013985,-15.7718203194701,
13.5103101963813));
#193028=CARTESIAN_POINT('Ctrl Pts',(-9.37546187087531,-17.6029402886442,
13.6062683283025));
#193029=CARTESIAN_POINT('Ctrl Pts',(-6.27845757592575,-18.6458207083038,
13.7022240107298));
#193030=CARTESIAN_POINT('Ctrl Pts',(-3.18145328097645,-19.6887011279624,
13.798179693157));
#193031=CARTESIAN_POINT('Ctrl Pts',(0.180984378398943,-19.943341998105,
13.894132926091));
#193032=CARTESIAN_POINT('Ctrl Pts',(3.3997099827083,-19.378758524676,13.9900852294835));
#193033=CARTESIAN_POINT('Ctrl Pts',(6.61843558701764,-18.8141750512471,
14.0860375328757));
#193034=CARTESIAN_POINT('Ctrl Pts',(9.69344913626119,-17.4303672342457,
14.1819889067265));
#193035=CARTESIAN_POINT('Ctrl Pts',(12.2505792087109,-15.3957188089589,
14.2779410972038));
#193036=CARTESIAN_POINT('Ctrl Pts',(14.8077092811606,-13.3610703836722,
14.3738932876811));
#193037=CARTESIAN_POINT('Ctrl Pts',(16.8469558768168,-10.6755813500993,
14.4698462947853));
#193038=CARTESIAN_POINT('Ctrl Pts',(18.1201812733261,-7.6660255726717,14.5658016659465));
#193039=CARTESIAN_POINT('Ctrl Pts',(19.3934066698354,-4.65646979524426,
14.6617570371074));
#193040=CARTESIAN_POINT('Ctrl Pts',(19.9006108671974,-1.3228472739614,14.7577147723261));
#193041=CARTESIAN_POINT('Ctrl Pts',(19.5800763962318,1.9292022675647,14.8536758437118));
#193042=CARTESIAN_POINT('Ctrl Pts',(19.2595419252665,5.18125180909102,14.9496369150977));
#193043=CARTESIAN_POINT('Ctrl Pts',(18.111268785973,8.35172837085963,15.045601322651));
#193044=CARTESIAN_POINT('Ctrl Pts',(16.2749813320501,11.054844382029,15.1415692265785));
#193045=CARTESIAN_POINT('Ctrl Pts',(14.4386938781271,13.7579603931993,15.2375371305062));
#193046=CARTESIAN_POINT('Ctrl Pts',(11.9143921095744,15.9937158537696,15.3335085308079));
#193047=CARTESIAN_POINT('Ctrl Pts',(9.00923457300498,17.4900604870514,15.4294827368159));
#193048=CARTESIAN_POINT('Ctrl Pts',(6.1040770364353,18.9864051203318,15.5254569428238));
#193049=CARTESIAN_POINT('Ctrl Pts',(2.81806373184894,19.7433389263245,15.621433954538));
#193050=CARTESIAN_POINT('Ctrl Pts',(-0.448955006058602,19.6687580949022,
15.7174123984618));
#193051=CARTESIAN_POINT('Ctrl Pts',(-3.71597374396615,19.5941772634812,
15.8133908423855));
#193052=CARTESIAN_POINT('Ctrl Pts',(-6.96399791519489,18.6880817946451,
15.9093707185184));
#193053=CARTESIAN_POINT('Ctrl Pts',(-9.79781210120186,17.060723970182,16.005350304872));
#193054=CARTESIAN_POINT('Ctrl Pts',(-12.6316262872088,15.43336614572,16.1013298912254));
#193055=CARTESIAN_POINT('Ctrl Pts',(-15.0512304879941,13.0847459656301,
16.197309187799));
#193056=CARTESIAN_POINT('Ctrl Pts',(-16.7621860742577,10.3006512190481,
16.2932865430105));
#193057=CARTESIAN_POINT('Ctrl Pts',(-18.473141660521,7.51655647246622,16.3892638982219));
#193058=CARTESIAN_POINT('Ctrl Pts',(-19.475448632263,4.29698715939246,16.4852393120712));
#193059=CARTESIAN_POINT('Ctrl Pts',(-19.647183462532,1.03369376663242,16.5812116056768));
#193060=CARTESIAN_POINT('Ctrl Pts',(-19.8189182928013,-2.22959962612862,
16.6771838992819));
#193061=CARTESIAN_POINT('Ctrl Pts',(-19.1600809815977,-5.53661709857579,
16.7731530726436));
#193062=CARTESIAN_POINT('Ctrl Pts',(-17.7507578279327,-8.48493366145032,
16.8691187057057));
#193063=CARTESIAN_POINT('Ctrl Pts',(-16.3414346742673,-11.4332502243259,
16.9650843387677));
#193064=CARTESIAN_POINT('Ctrl Pts',(-14.1816256781406,-14.0228658776282,
17.06104643153));
#193065=CARTESIAN_POINT('Ctrl Pts',(-11.5343189231284,-15.9387188843967,
17.1570054266461));
#193066=CARTESIAN_POINT('Ctrl Pts',(-8.88701216811602,-17.854571891166,
17.2529644217622));
#193067=CARTESIAN_POINT('Ctrl Pts',(-5.75220765421765,-19.0966622513997,
17.3489203192318));
#193068=CARTESIAN_POINT('Ctrl Pts',(-2.51099310148217,-19.5137325346376,
17.4448743131854));
#193069=CARTESIAN_POINT('Ctrl Pts',(0.730221451253303,-19.9308028178748,
17.5408283071392));
#193070=CARTESIAN_POINT('Ctrl Pts',(4.07784604282639,-19.522853024116,17.6367803975768));
#193071=CARTESIAN_POINT('Ctrl Pts',(7.12355973497002,-18.3396491278729,
17.7327322474663));
#193072=CARTESIAN_POINT('Ctrl Pts',(9.72933802906722,-17.327352063223,17.8148244179696));
#193073=CARTESIAN_POINT('Ctrl Pts',(12.1141248256593,-15.7475876915669,
17.8969164123974));
#193074=CARTESIAN_POINT('Ctrl Pts',(14.0704427754469,-13.7491190495649,
17.979137285631));
#193075=CARTESIAN_POINT('Ctrl Pts',(14.0701928870891,-13.7488893083481,
17.9795026944415));
#193076=CARTESIAN_POINT('Ctrl Pts',(14.0665832646286,-13.7237979638742,
17.9612783403714));
#193077=CARTESIAN_POINT('Ctrl Pts',(14.0638423058344,-13.6996118877913,
17.9429324935116));
#193078=CARTESIAN_POINT('Ctrl Pts',(14.0618534577839,-13.6762076408298,
17.9245464036164));
#193079=CARTESIAN_POINT('Ctrl Pts',(14.0597446688915,-13.6513919612133,
17.9050515095063));
#193080=CARTESIAN_POINT('Ctrl Pts',(14.0584812503576,-13.6274550710286,
17.8855110707104));
#193081=CARTESIAN_POINT('Ctrl Pts',(14.0579402589643,-13.6042680070397,
17.8659684984626));
#193082=CARTESIAN_POINT('Ctrl Pts',(14.0573531498362,-13.5791043222025,
17.8447599862857));
#193083=CARTESIAN_POINT('Ctrl Pts',(14.0576165550585,-13.5548234318869,
17.8235487846943));
#193084=CARTESIAN_POINT('Ctrl Pts',(14.0585959441069,-13.5312854808475,
17.8023328937812));
#193085=CARTESIAN_POINT('Ctrl Pts',(14.0595753331554,-13.5077475298081,
17.7811170028681));
#193086=CARTESIAN_POINT('Ctrl Pts',(14.0612706664693,-13.4849525254896,
17.7598956033158));
#193087=CARTESIAN_POINT('Ctrl Pts',(14.063571511949,-13.4627864902459,17.7386204642891));
#193088=CARTESIAN_POINT('Ctrl Pts',(14.066461282713,-13.4349468281888,17.7118997325835));
#193089=CARTESIAN_POINT('Ctrl Pts',(14.0703183702699,-13.4081054236162,
17.6851103198434));
#193090=CARTESIAN_POINT('Ctrl Pts',(14.0750450654694,-13.3821512579085,
17.658289854421));
#193091=CARTESIAN_POINT('Ctrl Pts',(14.0799756343511,-13.3550776268849,
17.6303125581017));
#193092=CARTESIAN_POINT('Ctrl Pts',(14.0858521611959,-13.3289691911077,
17.6023009507258));
#193093=CARTESIAN_POINT('Ctrl Pts',(14.0925885519897,-13.3037264414785,
17.5742523756249));
#193094=CARTESIAN_POINT('Ctrl Pts',(14.0988841180738,-13.2801355597587,
17.548039279693));
#193095=CARTESIAN_POINT('Ctrl Pts',(14.105930841815,-13.2573009839377,17.521792994576));
#193096=CARTESIAN_POINT('Ctrl Pts',(14.1136798584524,-13.2351634640519,
17.4954840657167));
#193097=CARTESIAN_POINT('Ctrl Pts',(14.1242914692906,-13.2048480373411,
17.4594562537131));
#193098=CARTESIAN_POINT('Ctrl Pts',(14.1362208570398,-13.1758398435487,
17.4233079290641));
#193099=CARTESIAN_POINT('Ctrl Pts',(14.1494332591314,-13.148074530876,17.3871072536718));
#193100=CARTESIAN_POINT('Ctrl Pts',(14.1628927804318,-13.1197899074792,
17.3502294960807));
#193101=CARTESIAN_POINT('Ctrl Pts',(14.1776834201087,-13.0927948641453,
17.3132966516284));
#193102=CARTESIAN_POINT('Ctrl Pts',(14.1937996555306,-13.0670517594484,
17.2763496377266));
#193103=CARTESIAN_POINT('Ctrl Pts',(14.1990469510914,-13.0586700452666,
17.2643200354682));
#193104=CARTESIAN_POINT('Ctrl Pts',(14.2044350368702,-13.0504212992162,
17.2522887372534));
#193105=CARTESIAN_POINT('Ctrl Pts',(14.2099645129537,-13.0423049622663,
17.2402566661627));
#193106=CARTESIAN_POINT('Ctrl Pts',(14.226647163391,-13.0178176491605,17.2039554265851));
#193107=CARTESIAN_POINT('Ctrl Pts',(14.244614022952,-12.9945328517711,17.1676478345893));
#193108=CARTESIAN_POINT('Ctrl Pts',(14.2638111910213,-12.9723724718134,
17.1313518732077));
#193109=CARTESIAN_POINT('Ctrl Pts',(14.2834551005206,-12.949696392884,17.0942112606966));
#193110=CARTESIAN_POINT('Ctrl Pts',(14.3043872493065,-12.9281977776394,
17.0570821019018));
#193111=CARTESIAN_POINT('Ctrl Pts',(14.3265888574266,-12.907829971558,17.0199797133086));
#193112=CARTESIAN_POINT('Ctrl Pts',(14.3297607008665,-12.9049201151298,
17.0146790626877));
#193113=CARTESIAN_POINT('Ctrl Pts',(14.3329585182095,-12.9020333979934,
17.0093789629353));
#193114=CARTESIAN_POINT('Ctrl Pts',(14.3361823177668,-12.8991697421356,
17.0040794660959));
#193115=CARTESIAN_POINT('Ctrl Pts',(14.356750683853,-12.8808991514918,16.9702678133776));
#193116=CARTESIAN_POINT('Ctrl Pts',(14.3783727975309,-12.8635591518508,
16.9365272403739));
#193117=CARTESIAN_POINT('Ctrl Pts',(14.4010664726918,-12.8471432018829,
16.9028245796874));
#193118=CARTESIAN_POINT('Ctrl Pts',(14.4235701943269,-12.830864658816,16.869404021357));
#193119=CARTESIAN_POINT('Ctrl Pts',(14.447127732512,-12.8154949568049,16.836020034556));
#193120=CARTESIAN_POINT('Ctrl Pts',(14.4717927705773,-12.8010592492218,
16.8026563424565));
#193121=CARTESIAN_POINT('Ctrl Pts',(14.4957133245507,-12.787059265866,16.7702996927119));
#193122=CARTESIAN_POINT('Ctrl Pts',(14.5206757236182,-12.7739379857502,
16.7379615380103));
#193123=CARTESIAN_POINT('Ctrl Pts',(14.5467607731291,-12.7617447964445,
16.7056515627049));
#193124=CARTESIAN_POINT('Ctrl Pts',(14.5651991422,-12.7531259696151,16.6828130686051));
#193125=CARTESIAN_POINT('Ctrl Pts',(14.5841990886506,-12.744971400611,16.6599891252974));
#193126=CARTESIAN_POINT('Ctrl Pts',(14.6037985296001,-12.7373060063704,
16.6371934770443));
#193127=CARTESIAN_POINT('Ctrl Pts',(14.6274899536772,-12.7280402264872,
16.6096385395708));
#193128=CARTESIAN_POINT('Ctrl Pts',(14.6520588283076,-12.7194922057064,
16.5821115514406));
#193129=CARTESIAN_POINT('Ctrl Pts',(14.6776116276482,-12.7117380050705,
16.5546113603067));
#193130=CARTESIAN_POINT('Ctrl Pts',(14.6897186751754,-12.7080640249957,
16.5415816285489));
#193131=CARTESIAN_POINT('Ctrl Pts',(14.7020470144132,-12.7045685707861,
16.5285584113857));
#193132=CARTESIAN_POINT('Ctrl Pts',(14.714610196493,-12.7012614475414,16.5155446410834));
#193133=CARTESIAN_POINT('Ctrl Pts',(14.7363891897614,-12.6955283606192,
16.4929845274107));
#193134=CARTESIAN_POINT('Ctrl Pts',(14.758869097993,-12.690353580251,16.4704620167577));
#193135=CARTESIAN_POINT('Ctrl Pts',(14.7821637915374,-12.6858267814304,
16.4479437980444));
#193136=CARTESIAN_POINT('Ctrl Pts',(14.8047344259364,-12.6814406871904,
16.4261255036364));
#193137=CARTESIAN_POINT('Ctrl Pts',(14.828070052105,-12.6776630078759,16.4043107965302));
#193138=CARTESIAN_POINT('Ctrl Pts',(14.8522988025813,-12.6745941375615,
16.3825052713754));
#193139=CARTESIAN_POINT('Ctrl Pts',(14.8752583675571,-12.6716860252568,
16.3618419948224));
#193140=CARTESIAN_POINT('Ctrl Pts',(14.8990200698957,-12.6694145331685,
16.3411866842087));
#193141=CARTESIAN_POINT('Ctrl Pts',(14.9237137776462,-12.6678806456333,
16.3205817331303));
#193142=CARTESIAN_POINT('Ctrl Pts',(14.9422481909388,-12.6667293521212,
16.305116227382));
#193143=CARTESIAN_POINT('Ctrl Pts',(14.9613080677956,-12.6659939033781,
16.2896797609429));
#193144=CARTESIAN_POINT('Ctrl Pts',(14.9809561240162,-12.6657226901029,
16.2743071446838));
#193145=CARTESIAN_POINT('',(-1.1520135408295,19.6389536212611,3.04999999964167));
#193146=CARTESIAN_POINT('Ctrl Pts',(14.7633728969027,-13.0022480842089,
16.2078690048215));
#193147=CARTESIAN_POINT('Ctrl Pts',(12.689758826606,-15.3549691402669,16.1157687075649));
#193148=CARTESIAN_POINT('Ctrl Pts',(10.0454879624542,-17.2039429596906,
16.0236919951995));
#193149=CARTESIAN_POINT('Ctrl Pts',(7.12328809295196,-18.3392419467253,
15.9316166903364));
#193150=CARTESIAN_POINT('Ctrl Pts',(4.07762159282851,-19.522508748056,15.8356510876966));
#193151=CARTESIAN_POINT('Ctrl Pts',(0.73004423495953,-19.9305193629137,
15.7396870140094));
#193152=CARTESIAN_POINT('Ctrl Pts',(-2.51112862258958,-19.5135006316364,
15.6437242217877));
#193153=CARTESIAN_POINT('Ctrl Pts',(-5.7523014801382,-19.0964819003578,
15.5477614295659));
#193154=CARTESIAN_POINT('Ctrl Pts',(-8.88706983736721,-17.8544338229434,
15.4517999188091));
#193155=CARTESIAN_POINT('Ctrl Pts',(-11.5343501878792,-15.9386089247356,
15.3558391308453));
#193156=CARTESIAN_POINT('Ctrl Pts',(-14.1816305383915,-14.0227840265279,
15.2598783428815));
#193157=CARTESIAN_POINT('Ctrl Pts',(-16.3414228821871,-11.4331823075271,
15.1639182777105));
#193158=CARTESIAN_POINT('Ctrl Pts',(-17.7507409838919,-8.48486403867359,
15.0679582005955));
#193159=CARTESIAN_POINT('Ctrl Pts',(-19.1600590855968,-5.53654576982094,
14.9719981234806));
#193160=CARTESIAN_POINT('Ctrl Pts',(-19.818902945211,-2.22951095111647,
14.8760380344219));
#193161=CARTESIAN_POINT('Ctrl Pts',(-19.6471852850676,1.03381308300214,
14.7800772016869));
#193162=CARTESIAN_POINT('Ctrl Pts',(-19.4754676249242,4.29713711711948,
14.6841163689519));
#193163=CARTESIAN_POINT('Ctrl Pts',(-18.4731884450233,7.51675036665098,
14.5881547925404));
#193164=CARTESIAN_POINT('Ctrl Pts',(-16.7622677104729,10.3008967663725,
14.4921919216613));
#193165=CARTESIAN_POINT('Ctrl Pts',(-15.0513469759221,13.0850431660941,
14.3962290507824));
#193166=CARTESIAN_POINT('Ctrl Pts',(-12.6317846867219,15.4337227160057,
14.3002648854362));
#193167=CARTESIAN_POINT('Ctrl Pts',(-9.79801419140373,17.0611401695285,
14.2042991898763));
#193168=CARTESIAN_POINT('Ctrl Pts',(-6.96424369608585,18.6885576230522,
14.1083334943165));
#193169=CARTESIAN_POINT('Ctrl Pts',(-3.7162649946501,19.5947129801866,14.012366268543));
#193170=CARTESIAN_POINT('Ctrl Pts',(-0.44928779228508,19.6693464391166,
13.9163976491978));
#193171=CARTESIAN_POINT('Ctrl Pts',(2.81768941007993,19.7439798980465,13.8204290298522));
#193172=CARTESIAN_POINT('Ctrl Pts',(6.10366511337396,18.9870914587704,13.7244590169342));
#193173=CARTESIAN_POINT('Ctrl Pts',(9.00879373898469,17.4907791781521,13.628488086233));
#193174=CARTESIAN_POINT('Ctrl Pts',(11.9139223645952,15.9944668975338,13.5325171555318));
#193175=CARTESIAN_POINT('Ctrl Pts',(14.4382039125224,13.7587307755739,13.4365453070472));
#193176=CARTESIAN_POINT('Ctrl Pts',(16.2744824772523,11.0556185029427,13.34057323992));
#193177=CARTESIAN_POINT('Ctrl Pts',(18.1107610419819,8.35250623031264,13.2446011727927));
#193178=CARTESIAN_POINT('Ctrl Pts',(19.259036623514,5.18201780701197,13.1486288870231));
#193179=CARTESIAN_POINT('Ctrl Pts',(19.5795847516423,1.92994201428522,13.052657134962));
#193180=CARTESIAN_POINT('Ctrl Pts',(19.9001328797708,-1.32213377844135,
12.9566853829011));
#193181=CARTESIAN_POINT('Ctrl Pts',(19.3929535544955,-4.65579694059322,
12.8607141645489));
#193182=CARTESIAN_POINT('Ctrl Pts',(18.1197613991788,-7.66540303622609,
12.7647441023713));
#193183=CARTESIAN_POINT('Ctrl Pts',(16.8465692438621,-10.6750091318585,
12.6687740401941));
#193184=CARTESIAN_POINT('Ctrl Pts',(14.8073642585037,-13.3605581609731,
12.5728051341916));
#193185=CARTESIAN_POINT('Ctrl Pts',(12.2502792829209,-15.3952691917147,
12.4768377254604));
#193186=CARTESIAN_POINT('Ctrl Pts',(9.69319430733804,-17.4299802224569,
12.3808703167294));
#193187=CARTESIAN_POINT('Ctrl Pts',(6.61822934153071,-18.8138532548272,
12.2849044052696));
#193188=CARTESIAN_POINT('Ctrl Pts',(3.39955007618559,-19.3784968509566,
12.1889399677987));
#193189=CARTESIAN_POINT('Ctrl Pts',(0.180870810840714,-19.943140447086,
12.0929755303273));
#193190=CARTESIAN_POINT('Ctrl Pts',(-3.18152275404223,-19.6885546069755,
11.9970125668446));
#193191=CARTESIAN_POINT('Ctrl Pts',(-6.27849038378876,-18.6457176614648,
11.9010506953533));
#193192=CARTESIAN_POINT('Ctrl Pts',(-9.3754580135358,-17.6028807159532,
11.805088823862));
#193193=CARTESIAN_POINT('Ctrl Pts',(-12.2069997081467,-15.7717926650424,
11.7091280443629));
#193194=CARTESIAN_POINT('Ctrl Pts',(-14.4285698949093,-13.3752625917687,
11.6131677091087));
#193195=CARTESIAN_POINT('Ctrl Pts',(-16.6501400816717,-10.9787325184951,
11.5172073738546));
#193196=CARTESIAN_POINT('Ctrl Pts',(-18.261738760586,-8.01676042285976,
11.4212474828455));
#193197=CARTESIAN_POINT('Ctrl Pts',(-19.0672645852809,-4.84976278640069,
11.3252872802227));
#193198=CARTESIAN_POINT('Ctrl Pts',(-19.8727904099756,-1.68276514994158,
11.2293270776002));
#193199=CARTESIAN_POINT('Ctrl Pts',(-19.8722433804506,1.68925802734119,
11.1333665633635));
#193200=CARTESIAN_POINT('Ctrl Pts',(-19.0656900515176,4.85599473697746,
11.0374050574888));
#193201=CARTESIAN_POINT('Ctrl Pts',(-18.2591367225843,8.02273144661271,
10.9414435516142));
#193202=CARTESIAN_POINT('Ctrl Pts',(-16.6465770942427,10.9841816886004,
10.8454810541018));
#193203=CARTESIAN_POINT('Ctrl Pts',(-14.4242294448686,13.379992483142,10.7495171262553));
#193204=CARTESIAN_POINT('Ctrl Pts',(-12.2018817954948,15.7758032776839,
10.6535531984083));
#193205=CARTESIAN_POINT('Ctrl Pts',(-9.36974612508839,17.6059746247797,
10.5575878402273));
#193206=CARTESIAN_POINT('Ctrl Pts',(-6.27244025350246,18.6478089820257,
10.461620961105));
#193207=CARTESIAN_POINT('Ctrl Pts',(-3.17513438191679,19.6896433392717,
10.3656540819827));
#193208=CARTESIAN_POINT('Ctrl Pts',(0.187341690848379,19.9431407066692,
10.2696856819193));
#193209=CARTESIAN_POINT('Ctrl Pts',(3.40583765742803,19.3774552112977,10.1737160404481));
#193210=CARTESIAN_POINT('Ctrl Pts',(6.62433362400742,18.8117697159274,10.0777463989771));
#193211=CARTESIAN_POINT('Ctrl Pts',(9.6988494844013,17.4269013577889,9.981775516098));
#193212=CARTESIAN_POINT('Ctrl Pts',(12.2552742921381,15.3913626630965,9.88580397345661));
#193213=CARTESIAN_POINT('Ctrl Pts',(14.8116990998749,13.3558239684052,9.78983243081524));
#193214=CARTESIAN_POINT('Ctrl Pts',(16.8500328549551,10.669614937161,9.69386022841144));
#193215=CARTESIAN_POINT('Ctrl Pts',(18.1222485504369,7.65959686283914,9.59788810845216));
#193216=CARTESIAN_POINT('Ctrl Pts',(19.3944642459189,4.64957878851848,9.50191598849312));
#193217=CARTESIAN_POINT('Ctrl Pts',(19.9005618818026,1.31575167112075,9.4059439509784));
#193218=CARTESIAN_POINT('Ctrl Pts',(19.5789588664666,-1.93622021383074,
9.30997271805085));
#193219=CARTESIAN_POINT('Ctrl Pts',(19.2573558511304,-5.18819209878238,
9.21400148512356));
#193220=CARTESIAN_POINT('Ctrl Pts',(18.1080521845744,-8.35830875128778,
9.11803105678382));
#193221=CARTESIAN_POINT('Ctrl Pts',(16.270896584467,-11.0608263907979,9.02206195936794));
#193222=CARTESIAN_POINT('Ctrl Pts',(14.4337409843598,-13.7633440303084,
8.92609286195206));
#193223=CARTESIAN_POINT('Ctrl Pts',(11.908733450701,-15.9982626568235,8.83012509546015));
#193224=CARTESIAN_POINT('Ctrl Pts',(9.0031200753577,-17.4936345600261,8.7341588623317));
#193225=CARTESIAN_POINT('Ctrl Pts',(6.09750670001415,-18.9890064632275,
8.63819262920344));
#193226=CARTESIAN_POINT('Ctrl Pts',(2.81128748298617,-19.7448316431158,
8.54222792943853));
#193227=CARTESIAN_POINT('Ctrl Pts',(-0.455666290292092,-19.6691403374144,
8.44626459231353));
#193228=CARTESIAN_POINT('Ctrl Pts',(-3.72262006357036,-19.5934490317121,
8.35030125518861));
#193229=CARTESIAN_POINT('Ctrl Pts',(-6.97030839309893,-18.686241240421,
8.25433928070357));
#193230=CARTESIAN_POINT('Ctrl Pts',(-9.80354848023961,-17.0579071416688,
8.15837816651912));
#193231=CARTESIAN_POINT('Ctrl Pts',(-12.6367885673801,-15.4295730429177,
8.0624170523348));
#193232=CARTESIAN_POINT('Ctrl Pts',(-15.0555804121327,-13.0801126367056,
7.96645679845112));
#193233=CARTESIAN_POINT('Ctrl Pts',(-16.7656023810151,-10.2954112105042,
7.87049669316415));
#193234=CARTESIAN_POINT('Ctrl Pts',(-18.4756243498975,-7.51070978430157,
7.77453658787715));
#193235=CARTESIAN_POINT('Ctrl Pts',(-19.47687644291,-4.29076733810838,7.67857663118685));
#193236=CARTESIAN_POINT('Ctrl Pts',(-19.6475250438333,-1.02739050726917,
7.58261607522632));
#193237=CARTESIAN_POINT('Ctrl Pts',(-19.818173644757,2.23598632357007,7.48665551926576));
#193238=CARTESIAN_POINT('Ctrl Pts',(-19.1582187535916,5.54279753905426,
7.39069436403472));
#193239=CARTESIAN_POINT('Ctrl Pts',(-17.7479645058792,8.49066620309479,
7.29473200750677));
#193240=CARTESIAN_POINT('Ctrl Pts',(-16.3377102581671,11.4385348671343,
7.19876965097866));
#193241=CARTESIAN_POINT('Ctrl Pts',(-14.177156653908,14.02746097973,7.10280609315323));
#193242=CARTESIAN_POINT('Ctrl Pts',(-11.5292025650282,15.9424207652264,
7.00684102435426));
#193243=CARTESIAN_POINT('Ctrl Pts',(-8.88124847614837,17.8573805507229,
6.91087595555532));
#193244=CARTESIAN_POINT('Ctrl Pts',(-5.74589390264807,19.0983740091193,
6.81490937578287));
#193245=CARTESIAN_POINT('Ctrl Pts',(-2.50465272147258,19.5143955037548,
6.71894134307474));
#193246=CARTESIAN_POINT('Ctrl Pts',(0.736588459702903,19.9304169983903,
6.62297331036692));
#193247=CARTESIAN_POINT('Ctrl Pts',(4.08371624855358,19.5214665292632,6.52700382472332));
#193248=CARTESIAN_POINT('Ctrl Pts',(7.12944793502391,18.3373057069485,6.43103329777214));
#193249=CARTESIAN_POINT('Ctrl Pts',(10.1751796214945,17.1531448846341,6.3350627708212));
#193250=CARTESIAN_POINT('Ctrl Pts',(12.9195152055853,15.193773709133,6.23909120256268));
#193251=CARTESIAN_POINT('Ctrl Pts',(15.0285204946684,12.6976109336298,6.14311925803998));
#193252=CARTESIAN_POINT('Ctrl Pts',(17.1375257837515,10.2014481581273,6.0471473135172));
#193253=CARTESIAN_POINT('Ctrl Pts',(18.6112007778272,7.1684937826236,5.95117499273025));
#193254=CARTESIAN_POINT('Ctrl Pts',(19.2702268499629,3.96780150369004,5.85520305229133));
#193255=CARTESIAN_POINT('Ctrl Pts',(19.9292529220986,0.767109224756481,
5.7592311118521));
#193256=CARTESIAN_POINT('Ctrl Pts',(19.7736300722944,-2.60132095760603,
5.66325955176051));
#193257=CARTESIAN_POINT('Ctrl Pts',(18.8222947040415,-5.72761421093851,
5.5672890360661));
#193258=CARTESIAN_POINT('Ctrl Pts',(17.8709593357885,-8.85390746427127,
5.47131852037174));
#193259=CARTESIAN_POINT('Ctrl Pts',(16.1239114490868,-11.7380637885735,
5.37534904907464));
#193260=CARTESIAN_POINT('Ctrl Pts',(13.7937339959123,-14.0291354419834,
5.27938103205708));
#193261=CARTESIAN_POINT('Ctrl Pts',(11.4635565427378,-16.3202070953925,
5.18341301503922));
#193262=CARTESIAN_POINT('Ctrl Pts',(8.55024952309019,-18.0181940779081,
5.08744645230141));
#193263=CARTESIAN_POINT('Ctrl Pts',(5.40830786865993,-18.9164831385214,
4.9914813998082));
#193264=CARTESIAN_POINT('Ctrl Pts',(2.26636621422967,-19.8147721991355,
4.8955163473148));
#193265=CARTESIAN_POINT('Ctrl Pts',(-1.10421007498299,-19.9133633378461,
4.79955280506649));
#193266=CARTESIAN_POINT('Ctrl Pts',(-4.29328519038997,-19.2002599786903,
4.70359046149115));
#193267=CARTESIAN_POINT('Ctrl Pts',(-7.48236030579721,-18.4871566195352,
4.60762811791586));
#193268=CARTESIAN_POINT('Ctrl Pts',(-10.4899342473985,-16.9623587625127,
4.5116669730136));
#193269=CARTESIAN_POINT('Ctrl Pts',(-12.9500413131192,-14.8114054578043,
4.41570642350072));
#193270=CARTESIAN_POINT('Ctrl Pts',(-15.4101483788399,-12.6604521530945,
4.31974587398791));
#193271=CARTESIAN_POINT('Ctrl Pts',(-17.3227885686796,-9.88334340069926,
4.22378591986439));
#193272=CARTESIAN_POINT('Ctrl Pts',(-18.4552301105613,-6.81800183783011,
4.12782581295067));
#193273=CARTESIAN_POINT('Ctrl Pts',(-19.5876716524431,-3.75266027495982,
4.03186570603713));
#193274=CARTESIAN_POINT('Ctrl Pts',(-19.9399145463664,-0.399085901615095,
3.93590544633327));
#193275=CARTESIAN_POINT('Ctrl Pts',(-19.4690959494225,2.83465534837248,
3.83994432284407));
#193276=CARTESIAN_POINT('Ctrl Pts',(-18.9982773524784,6.06839659836119,
3.74398319935471));
#193277=CARTESIAN_POINT('Ctrl Pts',(-17.7043972646669,9.18230472499317,
3.6480212120804));
#193278=CARTESIAN_POINT('Ctrl Pts',(-15.7448998036265,11.7974729119645,
3.55205786023586));
#193279=CARTESIAN_POINT('Ctrl Pts',(-13.7854023425861,14.4126410989358,
3.45609450839161));
#193280=CARTESIAN_POINT('Ctrl Pts',(-11.160287508317,16.5290693462477,3.36012979197731));
#193281=CARTESIAN_POINT('Ctrl Pts',(-8.18897579015855,17.8892335168938,
3.26416354229931));
#193282=CARTESIAN_POINT('Ctrl Pts',(-5.97942382738992,18.900690307029,3.19280030765768));
#193283=CARTESIAN_POINT('Ctrl Pts',(-3.57843077301124,19.4939457004469,
3.12143622514672));
#193284=CARTESIAN_POINT('Ctrl Pts',(-1.1520135408295,19.6389536212611,3.05000000000001));
#193285=CARTESIAN_POINT('',(19.2290533246128,1.40148438482846,3.04999999999994));
#193286=CARTESIAN_POINT('Ctrl Pts',(-1.15201354082951,19.6389536212611,
3.05000000000001));
#193287=CARTESIAN_POINT('Ctrl Pts',(-0.756299501547633,19.6496351099685,
3.04999999999998));
#193288=CARTESIAN_POINT('Ctrl Pts',(-0.361664289290595,19.6488655767287,
3.04999999999995));
#193289=CARTESIAN_POINT('Ctrl Pts',(0.0317062382739524,19.6367550980999,
3.04999999999994));
#193290=CARTESIAN_POINT('Ctrl Pts',(0.425784370197074,19.6246228348512,
3.04999999999992));
#193291=CARTESIAN_POINT('Ctrl Pts',(0.818593582460552,19.601108714056,3.04999999999991));
#193292=CARTESIAN_POINT('Ctrl Pts',(1.20993731701133,19.5662720856382,3.0499999999999));
#193293=CARTESIAN_POINT('Ctrl Pts',(1.60078558652368,19.5314795625169,3.0499999999999));
#193294=CARTESIAN_POINT('Ctrl Pts',(1.99017240398158,19.4853930919702,3.0499999999999));
#193295=CARTESIAN_POINT('Ctrl Pts',(2.37788753349578,19.4280219389087,3.0499999999999));
#193296=CARTESIAN_POINT('Ctrl Pts',(2.76350166795915,19.3709616752076,3.04999999999991));
#193297=CARTESIAN_POINT('Ctrl Pts',(3.14746248645428,19.3027385841526,3.04999999999991));
#193298=CARTESIAN_POINT('Ctrl Pts',(3.52954425982589,19.2233140211524,3.04999999999992));
#193299=CARTESIAN_POINT('Ctrl Pts',(3.81752022738387,19.1634515336644,3.04999999999993));
#193300=CARTESIAN_POINT('Ctrl Pts',(4.10442841891019,19.0972248760515,3.04999999999993));
#193301=CARTESIAN_POINT('Ctrl Pts',(4.39016343081543,19.0245999750758,3.04999999999994));
#193302=CARTESIAN_POINT('Ctrl Pts',(4.45015582396704,19.0093517855632,3.04999999999994));
#193303=CARTESIAN_POINT('Ctrl Pts',(4.51006097845758,18.9938304713774,3.04999999999994));
#193304=CARTESIAN_POINT('Ctrl Pts',(4.56987031886281,18.9780386148803,3.04999999999995));
#193305=CARTESIAN_POINT('Ctrl Pts',(5.10655984536515,18.8363329226161,3.04999999999996));
#193306=CARTESIAN_POINT('Ctrl Pts',(5.63571563327392,18.6727994981288,3.04999999999995));
#193307=CARTESIAN_POINT('Ctrl Pts',(6.15627259893269,18.4879867840982,3.04999999999995));
#193308=CARTESIAN_POINT('Ctrl Pts',(6.66321273968899,18.308008435051,3.04999999999994));
#193309=CARTESIAN_POINT('Ctrl Pts',(7.16199817771553,18.1078491732949,3.04999999999993));
#193310=CARTESIAN_POINT('Ctrl Pts',(7.65159807198902,17.8880013066261,3.04999999999992));
#193311=CARTESIAN_POINT('Ctrl Pts',(8.13346724275851,17.6716248113568,3.0499999999999));
#193312=CARTESIAN_POINT('Ctrl Pts',(8.60643885910842,17.4361763018007,3.04999999999989));
#193313=CARTESIAN_POINT('Ctrl Pts',(9.06948118245881,17.1821153807179,3.04999999999987));
#193314=CARTESIAN_POINT('Ctrl Pts',(9.52169222597827,16.9339973395655,3.04999999999986));
#193315=CARTESIAN_POINT('Ctrl Pts',(9.96443317940028,16.6681272095081,3.04999999999985));
#193316=CARTESIAN_POINT('Ctrl Pts',(10.3966937586893,16.3849273948368,3.04999999999985));
#193317=CARTESIAN_POINT('Ctrl Pts',(10.595799722742,16.254481143614,3.04999999999985));
#193318=CARTESIAN_POINT('Ctrl Pts',(10.7926813939398,16.1203580512314,3.04999999999985));
#193319=CARTESIAN_POINT('Ctrl Pts',(10.9872362916963,15.9825991879082,3.04999999999985));
#193320=CARTESIAN_POINT('Ctrl Pts',(11.1878921258533,15.8405204227298,3.04999999999985));
#193321=CARTESIAN_POINT('Ctrl Pts',(11.3857012824746,15.6948425797568,3.04999999999985));
#193322=CARTESIAN_POINT('Ctrl Pts',(11.5805770448597,15.5456489432192,3.04999999999985));
#193323=CARTESIAN_POINT('Ctrl Pts',(12.0241963291222,15.2060214110555,3.04999999999985));
#193324=CARTESIAN_POINT('Ctrl Pts',(12.4526210479809,14.8481686971435,3.04999999999985));
#193325=CARTESIAN_POINT('Ctrl Pts',(12.8648349533221,14.4730830712315,3.04999999999985));
#193326=CARTESIAN_POINT('Ctrl Pts',(13.2675105760481,14.106676610817,3.04999999999985));
#193327=CARTESIAN_POINT('Ctrl Pts',(13.6547168505687,13.7238255879506,3.04999999999985));
#193328=CARTESIAN_POINT('Ctrl Pts',(14.0254755372599,13.3254961199588,3.04999999999984));
#193329=CARTESIAN_POINT('Ctrl Pts',(14.4094076106778,12.9130136507972,3.04999999999984));
#193330=CARTESIAN_POINT('Ctrl Pts',(14.7757028046942,12.4839328904612,3.04999999999984));
#193331=CARTESIAN_POINT('Ctrl Pts',(15.123239352145,12.0393742178745,3.04999999999984));
#193332=CARTESIAN_POINT('Ctrl Pts',(15.4707758995958,11.5948155452879,3.04999999999984));
#193333=CARTESIAN_POINT('Ctrl Pts',(15.7995538698564,11.1347788447377,3.04999999999985));
#193334=CARTESIAN_POINT('Ctrl Pts',(16.108414351417,10.6604346023232,3.04999999999985));
#193335=CARTESIAN_POINT('Ctrl Pts',(16.2555440547878,10.4344745593633,3.04999999999986));
#193336=CARTESIAN_POINT('Ctrl Pts',(16.3978594999975,10.2057324021331,3.04999999999986));
#193337=CARTESIAN_POINT('Ctrl Pts',(16.535284211293,9.97437864818219,3.04999999999987));
#193338=CARTESIAN_POINT('Ctrl Pts',(16.7771224145348,9.56724534849181,3.04999999999988));
#193339=CARTESIAN_POINT('Ctrl Pts',(17.0038144630196,9.15201964411557,3.04999999999989));
#193340=CARTESIAN_POINT('Ctrl Pts',(17.2149778787471,8.72965090012552,3.0499999999999));
#193341=CARTESIAN_POINT('Ctrl Pts',(17.4305172382364,8.29852940005752,3.04999999999991));
#193342=CARTESIAN_POINT('Ctrl Pts',(17.6298775069098,7.8599659582848,3.04999999999993));
#193343=CARTESIAN_POINT('Ctrl Pts',(17.8126880267729,7.41501118956239,3.04999999999994));
#193344=CARTESIAN_POINT('Ctrl Pts',(17.9975909987323,6.96496346153306,3.04999999999995));
#193345=CARTESIAN_POINT('Ctrl Pts',(18.1655630541044,6.50837758080055,3.04999999999996));
#193346=CARTESIAN_POINT('Ctrl Pts',(18.3162596586382,6.04637796853197,3.04999999999997));
#193347=CARTESIAN_POINT('Ctrl Pts',(18.4694786378635,5.57664536099703,3.04999999999998));
#193348=CARTESIAN_POINT('Ctrl Pts',(18.6048388224812,5.10131661655179,3.04999999999999));
#193349=CARTESIAN_POINT('Ctrl Pts',(18.7220207382492,4.62160690326929,3.04999999999999));
#193350=CARTESIAN_POINT('Ctrl Pts',(18.7953956227583,4.32123082066854,3.04999999999999));
#193351=CARTESIAN_POINT('Ctrl Pts',(18.8616440465692,4.01913769684233,3.04999999999999));
#193352=CARTESIAN_POINT('Ctrl Pts',(18.9206963480842,3.71563138425451,3.04999999999999));
#193353=CARTESIAN_POINT('Ctrl Pts',(18.9249379191536,3.69383132630903,3.04999999999999));
#193354=CARTESIAN_POINT('Ctrl Pts',(18.9291423165906,3.67202459154205,3.04999999999999));
#193355=CARTESIAN_POINT('Ctrl Pts',(18.933311156944,3.65020255967716,3.04999999999999));
#193356=CARTESIAN_POINT('Ctrl Pts',(18.9630134931347,3.49472399204911,3.04999999999999));
#193357=CARTESIAN_POINT('Ctrl Pts',(18.9908775548184,3.3386173236371,3.04999999999999));
#193358=CARTESIAN_POINT('Ctrl Pts',(19.0168017240399,3.18243812740122,3.04999999999998));
#193359=CARTESIAN_POINT('Ctrl Pts',(19.042906334816,3.02517186771091,3.04999999999998));
#193360=CARTESIAN_POINT('Ctrl Pts',(19.0670439408128,2.86783221515101,3.04999999999998));
#193361=CARTESIAN_POINT('Ctrl Pts',(19.0891638515807,2.7109889171296,3.04999999999998));
#193362=CARTESIAN_POINT('Ctrl Pts',(19.111431378026,2.55309893632927,3.04999999999997));
#193363=CARTESIAN_POINT('Ctrl Pts',(19.1316542404267,2.39571211185103,3.04999999999997));
#193364=CARTESIAN_POINT('Ctrl Pts',(19.1498340345252,2.23940989236075,3.04999999999997));
#193365=CARTESIAN_POINT('Ctrl Pts',(19.1683115385795,2.08054808794963,3.04999999999996));
#193366=CARTESIAN_POINT('Ctrl Pts',(19.1846785470276,1.92280686485925,3.04999999999996));
#193367=CARTESIAN_POINT('Ctrl Pts',(19.1989911058062,1.76679450439536,3.04999999999995));
#193368=CARTESIAN_POINT('Ctrl Pts',(19.2102698121263,1.64385229516516,3.04999999999995));
#193369=CARTESIAN_POINT('Ctrl Pts',(19.2202738520299,1.52198366960359,3.04999999999995));
#193370=CARTESIAN_POINT('Ctrl Pts',(19.2290533246128,1.40148438482849,3.04999999999995));
#193371=CARTESIAN_POINT('Ctrl Pts',(19.2290533246128,1.40148438482849,3.04999999999995));
#193372=CARTESIAN_POINT('Ctrl Pts',(19.2509062727976,1.10155012321785,3.04999999999994));
#193373=CARTESIAN_POINT('Ctrl Pts',(19.2656958757404,0.803108944104011,
3.04999999999993));
#193374=CARTESIAN_POINT('Ctrl Pts',(19.2736753768658,0.506129173425397,
3.04999999999993));
#193375=CARTESIAN_POINT('Ctrl Pts',(19.2817439790091,0.205833255598956,
3.04999999999993));
#193376=CARTESIAN_POINT('Ctrl Pts',(19.2828494957234,-0.0929687004344751,
3.04999999999993));
#193377=CARTESIAN_POINT('Ctrl Pts',(19.2772008695525,-0.390317545619066,
3.04999999999993));
#193378=CARTESIAN_POINT('Ctrl Pts',(19.2714719934001,-0.691890823183319,
3.04999999999993));
#193379=CARTESIAN_POINT('Ctrl Pts',(19.2587956874724,-0.991969687417324,
3.04999999999993));
#193380=CARTESIAN_POINT('Ctrl Pts',(19.2393362529197,-1.29060089938925,
3.04999999999993));
#193381=CARTESIAN_POINT('Ctrl Pts',(19.2197629611807,-1.59097940311438,
3.04999999999994));
#193382=CARTESIAN_POINT('Ctrl Pts',(19.193326859561,-1.88989355881376,3.04999999999994));
#193383=CARTESIAN_POINT('Ctrl Pts',(19.1601419790209,-2.18739076153694,
3.04999999999994));
#193384=CARTESIAN_POINT('Ctrl Pts',(19.1267597976993,-2.48665673454583,
3.04999999999995));
#193385=CARTESIAN_POINT('Ctrl Pts',(19.0865482906791,-2.78448915928685,
3.04999999999995));
#193386=CARTESIAN_POINT('Ctrl Pts',(19.0395708776812,-3.08093157371427,
3.04999999999995));
#193387=CARTESIAN_POINT('Ctrl Pts',(18.9960792558065,-3.35537753770341,
3.04999999999995));
#193388=CARTESIAN_POINT('Ctrl Pts',(18.9467879594114,-3.62863225751719,
3.04999999999995));
#193389=CARTESIAN_POINT('Ctrl Pts',(18.8917081125005,-3.90072329891389,
3.04999999999995));
#193390=CARTESIAN_POINT('Ctrl Pts',(18.8695164212729,-4.01034888277289,
3.04999999999996));
#193391=CARTESIAN_POINT('Ctrl Pts',(18.8463835405472,-4.11979178318676,
3.04999999999997));
#193392=CARTESIAN_POINT('Ctrl Pts',(18.8223109071449,-4.22904284382375,
3.04999999999998));
#193393=CARTESIAN_POINT('Ctrl Pts',(18.7142467235683,-4.71948053193838,
3.05000000000001));
#193394=CARTESIAN_POINT('Ctrl Pts',(18.5872493647324,-5.20604720042668,
3.05000000000001));
#193395=CARTESIAN_POINT('Ctrl Pts',(18.4414461231741,-5.68778957545207,
3.04999999999999));
#193396=CARTESIAN_POINT('Ctrl Pts',(18.2985288808071,-6.15999644159669,
3.04999999999997));
#193397=CARTESIAN_POINT('Ctrl Pts',(18.1375426351109,-6.62756840737601,
3.04999999999994));
#193398=CARTESIAN_POINT('Ctrl Pts',(17.9585720073223,-7.08957286857924,
3.04999999999992));
#193399=CARTESIAN_POINT('Ctrl Pts',(17.819114100674,-7.44957705372203,3.0499999999999));
#193400=CARTESIAN_POINT('Ctrl Pts',(17.6687355937682,-7.80620009754043,
3.04999999999989));
#193401=CARTESIAN_POINT('Ctrl Pts',(17.5074624807361,-8.15898380642054,
3.04999999999989));
#193402=CARTESIAN_POINT('Ctrl Pts',(17.4203339832056,-8.34957673248261,
3.04999999999989));
#193403=CARTESIAN_POINT('Ctrl Pts',(17.3302846618979,-8.53848981960679,
3.0499999999999));
#193404=CARTESIAN_POINT('Ctrl Pts',(17.2373501099678,-8.72570681674391,
3.04999999999991));
#193405=CARTESIAN_POINT('Ctrl Pts',(17.0706395398334,-9.06154587426768,
3.04999999999992));
#193406=CARTESIAN_POINT('Ctrl Pts',(16.8946468830326,-9.39192848275181,
3.04999999999994));
#193407=CARTESIAN_POINT('Ctrl Pts',(16.709552934154,-9.71672505350134,3.04999999999996));
#193408=CARTESIAN_POINT('Ctrl Pts',(16.5246569793342,-10.0411741910054,
3.04999999999998));
#193409=CARTESIAN_POINT('Ctrl Pts',(16.3306788505815,-10.3600494783891,
3.05000000000001));
#193410=CARTESIAN_POINT('Ctrl Pts',(16.1277684981824,-10.6731795323741,
3.05000000000003));
#193411=CARTESIAN_POINT('Ctrl Pts',(15.9260732716739,-10.9844344112818,
3.05000000000005));
#193412=CARTESIAN_POINT('Ctrl Pts',(15.7155521231308,-11.290012876098,3.05000000000007));
#193413=CARTESIAN_POINT('Ctrl Pts',(15.4963276751322,-11.5897015117306,
3.05000000000009));
#193414=CARTESIAN_POINT('Ctrl Pts',(15.4189276207545,-11.6955104983931,
3.05000000000009));
#193415=CARTESIAN_POINT('Ctrl Pts',(15.3404424697293,-11.8005848697052,
3.0500000000001));
#193416=CARTESIAN_POINT('Ctrl Pts',(15.260877007446,-11.9049137994798,3.0500000000001));
#193417=CARTESIAN_POINT('Ctrl Pts',(15.238872196408,-11.9337672532221,3.0500000000001));
#193418=CARTESIAN_POINT('Ctrl Pts',(15.2167880288378,-11.9625596148891,
3.0500000000001));
#193419=CARTESIAN_POINT('Ctrl Pts',(15.1946313012604,-11.9912821570457,
3.0500000000001));
#193420=CARTESIAN_POINT('Ctrl Pts',(14.8459047164092,-12.4433486456319,
3.05000000000011));
#193421=CARTESIAN_POINT('Ctrl Pts',(14.4787438420128,-12.8787276522281,
3.05000000000011));
#193422=CARTESIAN_POINT('Ctrl Pts',(14.0942810303536,-13.2966821592118,
3.05000000000011));
#193423=CARTESIAN_POINT('Ctrl Pts',(13.7202803561262,-13.7032631409554,
3.0500000000001));
#193424=CARTESIAN_POINT('Ctrl Pts',(13.3299061801543,-14.0933550335848,
3.05000000000009));
#193425=CARTESIAN_POINT('Ctrl Pts',(12.9242067127347,-14.4662307506547,
3.05000000000008));
#193426=CARTESIAN_POINT('Ctrl Pts',(12.5252164755712,-14.8329400582426,
3.05000000000006));
#193427=CARTESIAN_POINT('Ctrl Pts',(12.1114032697369,-15.1829979729261,
3.05000000000005));
#193428=CARTESIAN_POINT('Ctrl Pts',(11.6837755094321,-15.5156646536007,
3.05000000000004));
#193429=CARTESIAN_POINT('Ctrl Pts',(11.2673174107617,-15.8396420614894,
3.05000000000003));
#193430=CARTESIAN_POINT('Ctrl Pts',(10.8377567118785,-16.1471248702641,
3.05000000000003));
#193431=CARTESIAN_POINT('Ctrl Pts',(10.3960404998103,-16.4373833560514,
3.05000000000004));
#193432=CARTESIAN_POINT('Ctrl Pts',(10.0791827259843,-16.6455954504412,
3.05000000000004));
#193433=CARTESIAN_POINT('Ctrl Pts',(9.75607043104246,-16.8449435298203,
3.05000000000005));
#193434=CARTESIAN_POINT('Ctrl Pts',(9.42705964883143,-17.0351429405684,
3.05000000000007));
#193435=CARTESIAN_POINT('Ctrl Pts',(9.08300253288401,-17.2340405580785,
3.05000000000008));
#193436=CARTESIAN_POINT('Ctrl Pts',(8.73366058635456,-17.4222991839513,
3.05000000000028));
#193437=CARTESIAN_POINT('Ctrl Pts',(8.37958361963311,-17.5997567863819,
3.05000000000062));
#193438=CARTESIAN_POINT('Ctrl Pts',(7.98557344380675,-17.7972282620974,
3.050000000001));
#193439=CARTESIAN_POINT('Ctrl Pts',(7.58569901707146,-17.9813247487999,
3.05000000000153));
#193440=CARTESIAN_POINT('Ctrl Pts',(7.18074554080834,-18.1518657074258,
3.05000000000216));
#193441=CARTESIAN_POINT('Ctrl Pts',(6.76617892207202,-18.326455117612,3.0500000000028));
#193442=CARTESIAN_POINT('Ctrl Pts',(6.34628950849501,-18.4868375892371,
3.05000000000353));
#193443=CARTESIAN_POINT('Ctrl Pts',(5.9219488175604,-18.6328667098166,3.05000000000426));
#193444=CARTESIAN_POINT('Ctrl Pts',(5.49623590738926,-18.7793680546552,
3.050000000005));
#193445=CARTESIAN_POINT('Ctrl Pts',(5.06604326919833,-18.9114230457736,
3.05000000000574));
#193446=CARTESIAN_POINT('Ctrl Pts',(4.63227477286588,-19.0289322241384,
3.0500000000064));
#193447=CARTESIAN_POINT('Ctrl Pts',(4.20060355427853,-19.1458732437118,
3.05000000000705));
#193448=CARTESIAN_POINT('Ctrl Pts',(3.76539138606587,-19.2484088183657,
3.05000000000762));
#193449=CARTESIAN_POINT('Ctrl Pts',(3.32754667007619,-19.3364884534539,
3.05000000000802));
#193450=CARTESIAN_POINT('Ctrl Pts',(3.10862431208135,-19.380528270998,3.05000000000822));
#193451=CARTESIAN_POINT('Ctrl Pts',(2.88904405388684,-19.4209548435303,
3.05000000000838));
#193452=CARTESIAN_POINT('Ctrl Pts',(2.66892061307095,-19.4577662881815,
3.05000000000848));
#193453=CARTESIAN_POINT('Ctrl Pts',(2.558858892663,-19.476172010507,3.05000000000853));
#193454=CARTESIAN_POINT('Ctrl Pts',(2.44866138670781,-19.4936739969123,
3.05000000000857));
#193455=CARTESIAN_POINT('Ctrl Pts',(2.33834248760877,-19.5102722879419,
3.0500000000086));
#193456=CARTESIAN_POINT('Ctrl Pts',(2.26121075111712,-19.5218773258852,
3.05000000000861));
#193457=CARTESIAN_POINT('Ctrl Pts',(2.1840196735508,-19.5330406055721,3.05000000000862));
#193458=CARTESIAN_POINT('Ctrl Pts',(2.10677418211351,-19.5437621941621,
3.05000000000862));
#193459=CARTESIAN_POINT('Ctrl Pts',(2.07353807462233,-19.5483753290419,
3.05000000000862));
#193460=CARTESIAN_POINT('Ctrl Pts',(2.040291890269,-19.552906695172,3.05000000000862));
#193461=CARTESIAN_POINT('Ctrl Pts',(2.00703603194818,-19.5573562990472,
3.05000000000862));
#193462=CARTESIAN_POINT('Ctrl Pts',(1.87515793691214,-19.5750014693229,
3.05000000000861));
#193463=CARTESIAN_POINT('Ctrl Pts',(1.74098596250227,-19.5916477345159,
3.0500000000001));
#193464=CARTESIAN_POINT('Ctrl Pts',(1.60448237980913,-19.6071739633342,
3.05000000000013));
#193465=CARTESIAN_POINT('Ctrl Pts',(-1.14872622478075,19.6362013790268,
3.05254285817664));
#193466=CARTESIAN_POINT('Ctrl Pts',(-1.15733295285804,19.7833245142721,
2.92090815980515));
#193467=CARTESIAN_POINT('Ctrl Pts',(-1.17066948156613,20.0112984454132,
2.58664774488173));
#193468=CARTESIAN_POINT('Ctrl Pts',(-1.17568735471427,20.0970720033632,
1.88209592975337));
#193469=CARTESIAN_POINT('Ctrl Pts',(-1.1616439388407,19.8570195918161,1.4176240136312));
#193470=CARTESIAN_POINT('Ctrl Pts',(-1.14880696055446,19.6375814508566,
1.22069354640971));
#193471=CARTESIAN_POINT('Ctrl Pts',(-4.3150201003856,19.4509812052799,3.14567524845824));
#193472=CARTESIAN_POINT('Ctrl Pts',(-4.34738922815354,19.5967142881585,
3.01404055008675));
#193473=CARTESIAN_POINT('Ctrl Pts',(-4.39753094142766,19.8225351952506,
2.67978013516354));
#193474=CARTESIAN_POINT('Ctrl Pts',(-4.41629536947532,19.907504640731,1.97522832003507));
#193475=CARTESIAN_POINT('Ctrl Pts',(-4.36379391962226,19.6697018491206,
1.51075640391305));
#193476=CARTESIAN_POINT('Ctrl Pts',(-4.31532237845093,19.4523483177547,
1.31382593669121));
#193477=CARTESIAN_POINT('Ctrl Pts',(-10.5525172134834,17.5208167516647,
3.33190948602669));
#193478=CARTESIAN_POINT('Ctrl Pts',(-10.6315742675771,17.6521086164942,
3.2002747876556));
#193479=CARTESIAN_POINT('Ctrl Pts',(-10.7540795863345,17.8555439927818,
2.86601437273195));
#193480=CARTESIAN_POINT('Ctrl Pts',(-10.8001896581636,17.9320382269749,
2.1614625576035));
#193481=CARTESIAN_POINT('Ctrl Pts',(-10.6711399409479,17.7179621819878,
1.69699064148155));
#193482=CARTESIAN_POINT('Ctrl Pts',(-10.5532590452669,17.5220476906254,
1.50006017425985));
#193483=CARTESIAN_POINT('Ctrl Pts',(-17.489832899604,10.6035903688854,3.61124557088198));
#193484=CARTESIAN_POINT('Ctrl Pts',(-17.6208979424362,10.6830431350409,
3.4796108725107));
#193485=CARTESIAN_POINT('Ctrl Pts',(-17.8239797082577,10.8061563821424,
3.14535045758735));
#193486=CARTESIAN_POINT('Ctrl Pts',(-17.9003271390201,10.8524614485612,
2.44079864245913));
#193487=CARTESIAN_POINT('Ctrl Pts',(-17.6866638706587,10.722870715059,1.976326726337));
#193488=CARTESIAN_POINT('Ctrl Pts',(-17.4910615260914,10.6043354595553,
1.77939625911518));
#193489=CARTESIAN_POINT('Ctrl Pts',(-20.4143184197034,1.25614106779267,
3.89055111274262));
#193490=CARTESIAN_POINT('Ctrl Pts',(-20.5672850027154,1.26555484924872,
3.75891641437123));
#193491=CARTESIAN_POINT('Ctrl Pts',(-20.8043082134006,1.28014103764826,
3.42465599944763));
#193492=CARTESIAN_POINT('Ctrl Pts',(-20.8934517291286,1.28562326019551,
2.72010418431959));
#193493=CARTESIAN_POINT('Ctrl Pts',(-20.643972751998,1.27028109425339,2.25563226819727));
#193494=CARTESIAN_POINT('Ctrl Pts',(-20.4157528383882,1.25622929579382,
2.05870180097579));
#193495=CARTESIAN_POINT('Ctrl Pts',(-18.6576542796278,-8.37983075982287,
4.16985665460317));
#193496=CARTESIAN_POINT('Ctrl Pts',(-18.7974633219267,-8.44262384400889,
4.03822195623173));
#193497=CARTESIAN_POINT('Ctrl Pts',(-19.0140966552374,-8.53992147466499,
3.70396154130832));
#193498=CARTESIAN_POINT('Ctrl Pts',(-19.0955578544644,-8.57650917485714,
2.99940972618002));
#193499=CARTESIAN_POINT('Ctrl Pts',(-18.8675806973892,-8.47411482047697,
2.53493781005787));
#193500=CARTESIAN_POINT('Ctrl Pts',(-18.658965130842,-8.38041951680722,
2.33800734283625));
#193501=CARTESIAN_POINT('Ctrl Pts',(-12.6219519409422,-16.0938439965343,
4.44916219646355));
#193502=CARTESIAN_POINT('Ctrl Pts',(-12.7165310334203,-16.2144395683888,
4.31752749809217));
#193503=CARTESIAN_POINT('Ctrl Pts',(-12.8630816512738,-16.4013024777714,
3.98326708316855));
#193504=CARTESIAN_POINT('Ctrl Pts',(-12.9181948672299,-16.4715737964342,
3.27871526804039));
#193505=CARTESIAN_POINT('Ctrl Pts',(-12.7639543710262,-16.2749119513968,
2.81424335191863));
#193506=CARTESIAN_POINT('Ctrl Pts',(-12.6228387881864,-16.0949747660817,
2.61731288469676));
#193507=CARTESIAN_POINT('Ctrl Pts',(-3.69174255073189,-20.1171156104541,
4.72846773832421));
#193508=CARTESIAN_POINT('Ctrl Pts',(-3.71940624856409,-20.2678591152532,
4.59683303995265));
#193509=CARTESIAN_POINT('Ctrl Pts',(-3.7622709789613,-20.5014360799114,
4.26257262502915));
#193510=CARTESIAN_POINT('Ctrl Pts',(-3.7783894159786,-20.5892734127228,
3.55802080990097));
#193511=CARTESIAN_POINT('Ctrl Pts',(-3.73328040276014,-20.3434513531347,
3.09354889377884));
#193512=CARTESIAN_POINT('Ctrl Pts',(-3.69200192454666,-20.1185290474502,
2.89661842655702));
#193513=CARTESIAN_POINT('Ctrl Pts',(6.08515451576213,-19.5268428670886,
5.00777328018453));
#193514=CARTESIAN_POINT('Ctrl Pts',(6.13075253026288,-19.6731631020165,
4.87613858181312));
#193515=CARTESIAN_POINT('Ctrl Pts',(6.20140656454072,-19.8998862857333,
4.54187816688957));
#193516=CARTESIAN_POINT('Ctrl Pts',(6.22797584367444,-19.9851467021391,
3.83732635176152));
#193517=CARTESIAN_POINT('Ctrl Pts',(6.15361896189356,-19.7465363499623,
3.37285443563944));
#193518=CARTESIAN_POINT('Ctrl Pts',(6.08558205748379,-19.5282148358699,
3.17592396841761));
#193519=CARTESIAN_POINT('Ctrl Pts',(14.4665055463976,-14.4584582975298,
5.2870788220449));
#193520=CARTESIAN_POINT('Ctrl Pts',(14.5749071777789,-14.5667997443476,
5.15544412367362));
#193521=CARTESIAN_POINT('Ctrl Pts',(14.7428755084207,-14.7346747724815,
4.82118370875016));
#193522=CARTESIAN_POINT('Ctrl Pts',(14.8060409757467,-14.7978048536395,
4.11663189362173));
#193523=CARTESIAN_POINT('Ctrl Pts',(14.6292656747647,-14.6211286264264,
3.6521599774998));
#193524=CARTESIAN_POINT('Ctrl Pts',(14.4675219736867,-14.4594741564811,
3.455229510278));
#193525=CARTESIAN_POINT('Ctrl Pts',(19.5302337088926,-6.07427519738664,
5.56638436390537));
#193526=CARTESIAN_POINT('Ctrl Pts',(19.676579452668,-6.11979148922092,5.43474966553404));
#193527=CARTESIAN_POINT('Ctrl Pts',(19.9033421220303,-6.19031897494974,
5.10048925061044));
#193528=CARTESIAN_POINT('Ctrl Pts',(19.9886171279558,-6.21684118393365,
4.39593743548226));
#193529=CARTESIAN_POINT('Ctrl Pts',(19.7499659816771,-6.14261596045978,
3.93146551936022));
#193530=CARTESIAN_POINT('Ctrl Pts',(19.5316059133751,-6.07470197980728,
3.73453505213842));
#193531=CARTESIAN_POINT('Ctrl Pts',(20.1150465014304,3.70292982160386,5.84568990576589));
#193532=CARTESIAN_POINT('Ctrl Pts',(20.2657743562734,3.73067694204405,5.71405520739443));
#193533=CARTESIAN_POINT('Ctrl Pts',(20.4993271298164,3.77367109926851,5.37979479247104));
#193534=CARTESIAN_POINT('Ctrl Pts',(20.5871557416143,3.78983925950731,4.67524297734265));
#193535=CARTESIAN_POINT('Ctrl Pts',(20.3413580361572,3.74459094364724,4.21077106122057));
#193536=CARTESIAN_POINT('Ctrl Pts',(20.1164597967365,3.70318999175232,4.0138405939989));
#193537=CARTESIAN_POINT('Ctrl Pts',(16.086835526654,12.6309361976873,6.12499544762615));
#193538=CARTESIAN_POINT('Ctrl Pts',(16.2073788574719,12.7255834668284,5.99336074925482));
#193539=CARTESIAN_POINT('Ctrl Pts',(16.394160708671,12.8722393807545,5.65910033433124));
#193540=CARTESIAN_POINT('Ctrl Pts',(16.464400833006,12.9273899836093,4.9545485192032));
#193541=CARTESIAN_POINT('Ctrl Pts',(16.2678263880831,12.7730451649644,4.49007660308103));
#193542=CARTESIAN_POINT('Ctrl Pts',(16.0879657968029,12.6318236545056,4.2931461358593));
#193543=CARTESIAN_POINT('Ctrl Pts',(8.36939522314199,18.6622621747599,6.40430098948661));
#193544=CARTESIAN_POINT('Ctrl Pts',(8.43210952333918,18.8021039135649,6.27266629111533));
#193545=CARTESIAN_POINT('Ctrl Pts',(8.52928531434896,19.0187886463294,5.93840587619189));
#193546=CARTESIAN_POINT('Ctrl Pts',(8.56582871480078,19.1002739095513,5.2338540610635));
#193547=CARTESIAN_POINT('Ctrl Pts',(8.46355812579523,18.8722287453322,4.76938214494137));
#193548=CARTESIAN_POINT('Ctrl Pts',(8.3699832618049,18.6635733961402,4.57245167771985));
#193549=CARTESIAN_POINT('Ctrl Pts',(-1.26741569209774,20.4137324205506,
6.68360653134711));
#193550=CARTESIAN_POINT('Ctrl Pts',(-1.27691280326692,20.5666984355785,
6.55197183297572));
#193551=CARTESIAN_POINT('Ctrl Pts',(-1.2916285749715,20.803719229611,6.21771141805226));
#193552=CARTESIAN_POINT('Ctrl Pts',(-1.29716251169584,20.8928519542465,
5.51315960292378));
#193553=CARTESIAN_POINT('Ctrl Pts',(-1.28167520128736,20.6434045577317,
5.04868768680195));
#193554=CARTESIAN_POINT('Ctrl Pts',(-1.26750474150874,20.4151667011952,
4.85175721958008));
#193555=CARTESIAN_POINT('Ctrl Pts',(-10.6135677388259,17.4836778631735,
6.96291207320771));
#193556=CARTESIAN_POINT('Ctrl Pts',(-10.6930982794085,17.6146881291391,
6.83127737483616));
#193557=CARTESIAN_POINT('Ctrl Pts',(-10.816330827748,17.8176884969728,6.49701695991276));
#193558=CARTESIAN_POINT('Ctrl Pts',(-10.8626729745092,17.8940276910551,
5.79246514478433));
#193559=CARTESIAN_POINT('Ctrl Pts',(-10.7329795551035,17.6803843482683,
5.3279932286623));
#193560=CARTESIAN_POINT('Ctrl Pts',(-10.6143134542171,17.4849062765119,
5.1310627614407));
#193561=CARTESIAN_POINT('Ctrl Pts',(-17.5256876451603,10.5440544537375,
7.2422176150681));
#193562=CARTESIAN_POINT('Ctrl Pts',(-17.6570127024538,10.6230641103246,
7.11058291669664));
#193563=CARTESIAN_POINT('Ctrl Pts',(-17.8605008394151,10.7454895493922,
6.77632250177323));
#193564=CARTESIAN_POINT('Ctrl Pts',(-17.9370234616278,10.7915281811812,
6.07177068664493));
#193565=CARTESIAN_POINT('Ctrl Pts',(-17.7228667756836,10.6626841803728,
5.60729877052276));
#193566=CARTESIAN_POINT('Ctrl Pts',(-17.5269190101339,10.5447952851054,
5.41036830330125));
#193567=CARTESIAN_POINT('Ctrl Pts',(-20.4186044624111,1.18634060819065,
7.52152315692868));
#193568=CARTESIAN_POINT('Ctrl Pts',(-20.5716069846388,1.19523020218935,
7.38988845855712));
#193569=CARTESIAN_POINT('Ctrl Pts',(-20.8086843467367,1.20900462544419,
7.05562804363357));
#193570=CARTESIAN_POINT('Ctrl Pts',(-20.8978383451354,1.21418455888566,
6.35107622850533));
#193571=CARTESIAN_POINT('Ctrl Pts',(-20.6483314115807,1.1996879649638,5.88660431238321));
#193572=CARTESIAN_POINT('Ctrl Pts',(-20.420039085379,1.18642396117064,5.68967384516183));
#193573=CARTESIAN_POINT('Ctrl Pts',(-18.6288793517462,-8.44343922460091,
7.80082869878921));
#193574=CARTESIAN_POINT('Ctrl Pts',(-18.768470944625,-8.50670836219827,
7.66919400041759));
#193575=CARTESIAN_POINT('Ctrl Pts',(-18.9847680758515,-8.60474387189097,
7.33493358549415));
#193576=CARTESIAN_POINT('Ctrl Pts',(-19.0661075765742,-8.641610562442,6.6303817703659));
#193577=CARTESIAN_POINT('Ctrl Pts',(-18.8384703446394,-8.53843521328628,
6.1659098542437));
#193578=CARTESIAN_POINT('Ctrl Pts',(-18.6301882275988,-8.44403246553142,
5.96897938702217));
#193579=CARTESIAN_POINT('Ctrl Pts',(-12.5669538113359,-16.136867228955,
8.08013424064944));
#193580=CARTESIAN_POINT('Ctrl Pts',(-12.661121639099,-16.2577854527441,
7.94849954227814));
#193581=CARTESIAN_POINT('Ctrl Pts',(-12.8070346598822,-16.4451482041369,
7.61423912735463));
#193582=CARTESIAN_POINT('Ctrl Pts',(-12.8619059017256,-16.5156068020434,
6.90968731222636));
#193583=CARTESIAN_POINT('Ctrl Pts',(-12.7083429035291,-16.3184209323479,
6.44521539610427));
#193584=CARTESIAN_POINT('Ctrl Pts',(-12.5678367727864,-16.1380010145902,
6.24828492888255));
#193585=CARTESIAN_POINT('Ctrl Pts',(-3.62302207344456,-20.1295932154554,
8.35943978251011));
#193586=CARTESIAN_POINT('Ctrl Pts',(-3.65017042803268,-20.2804300924208,
8.22780508413866));
#193587=CARTESIAN_POINT('Ctrl Pts',(-3.69223679531166,-20.5141517879203,
7.89354466921518));
#193588=CARTESIAN_POINT('Ctrl Pts',(-3.708056040318,-20.6020438734856,7.18899285408677));
#193589=CARTESIAN_POINT('Ctrl Pts',(-3.66378420298637,-20.3560685369465,
6.72452093796462));
#193590=CARTESIAN_POINT('Ctrl Pts',(-3.62327662907393,-20.1310075323318,
6.52759047074298));
#193591=CARTESIAN_POINT('Ctrl Pts',(6.15178500379773,-19.5059568661335,
8.63874532437055));
#193592=CARTESIAN_POINT('Ctrl Pts',(6.19788211205211,-19.6521206551679,
8.50711062599913));
#193593=CARTESIAN_POINT('Ctrl Pts',(6.26930956743413,-19.8786014023212,
8.17285021107555));
#193594=CARTESIAN_POINT('Ctrl Pts',(6.29617018048735,-19.9637704969545,
7.46829839594735));
#193595=CARTESIAN_POINT('Ctrl Pts',(6.22099790196927,-19.7254157397536,
7.00382647982529));
#193596=CARTESIAN_POINT('Ctrl Pts',(6.15221723177442,-19.5073273659586,
6.80689601260337));
#193597=CARTESIAN_POINT('Ctrl Pts',(14.5157901699654,-14.4089780252686,
8.9180508662308));
#193598=CARTESIAN_POINT('Ctrl Pts',(14.6245611934365,-14.5169486743713,
8.78641616785957));
#193599=CARTESIAN_POINT('Ctrl Pts',(14.7931018615939,-14.684249162688,8.45215575293599));
#193600=CARTESIAN_POINT('Ctrl Pts',(14.8564823312137,-14.7471632571659,
7.74760393780783));
#193601=CARTESIAN_POINT('Ctrl Pts',(14.6791053552984,-14.5710914816173,
7.28313202168566));
#193602=CARTESIAN_POINT('Ctrl Pts',(14.516810057788,-14.4099904084077,7.08620155446397));
#193603=CARTESIAN_POINT('Ctrl Pts',(19.5508583653678,-6.00755767061941,
9.1973564080913));
#193604=CARTESIAN_POINT('Ctrl Pts',(19.6973586143462,-6.05257404166942,
9.06572170972002));
#193605=CARTESIAN_POINT('Ctrl Pts',(19.9243607060839,-6.12232689507451,
8.73146129479634));
#193606=CARTESIAN_POINT('Ctrl Pts',(20.0097258546861,-6.14855776656078,
8.02690947966813));
#193607=CARTESIAN_POINT('Ctrl Pts',(19.7708224196279,-6.07514788670613,
7.5624375635461));
#193608=CARTESIAN_POINT('Ctrl Pts',(19.5522320199978,-6.00797976509995,
7.36550709632439));
#193609=CARTESIAN_POINT('Ctrl Pts',(20.1022867144786,3.77158863620579,9.47666194995156));
#193610=CARTESIAN_POINT('Ctrl Pts',(20.2529189759237,3.79985024313591,9.34502725158035));
#193611=CARTESIAN_POINT('Ctrl Pts',(20.4863236197349,3.84364159457448,9.01076683665684));
#193612=CARTESIAN_POINT('Ctrl Pts',(20.5740964765791,3.86010952750851,8.30621502152855));
#193613=CARTESIAN_POINT('Ctrl Pts',(20.3284548142822,3.81402226812178,7.84174310540651));
#193614=CARTESIAN_POINT('Ctrl Pts',(20.1036991127833,3.77185363020821,7.64481263818471));
#193615=CARTESIAN_POINT('Ctrl Pts',(16.0436149831386,12.6857885155974,9.75596749181211));
#193616=CARTESIAN_POINT('Ctrl Pts',(16.1638344408038,12.7808468062008,9.62433279344072));
#193617=CARTESIAN_POINT('Ctrl Pts',(16.3501144543033,12.9281395989059,9.29007237851717));
#193618=CARTESIAN_POINT('Ctrl Pts',(16.4201658838369,12.9835297102498,8.58552056338898));
#193619=CARTESIAN_POINT('Ctrl Pts',(16.2241195180747,12.8285146006311,8.12104864726685));
#193620=CARTESIAN_POINT('Ctrl Pts',(16.0447422168173,12.6866798264444,7.92411818004522));
#193621=CARTESIAN_POINT('Ctrl Pts',(8.30562697442367,18.6907295885547,10.0352730336724));
#193622=CARTESIAN_POINT('Ctrl Pts',(8.36786344491316,18.8307846432832,9.90363833530102));
#193623=CARTESIAN_POINT('Ctrl Pts',(8.46429883722061,19.0477999084684,9.56937792037765));
#193624=CARTESIAN_POINT('Ctrl Pts',(8.50056379641591,19.1294094664177,8.86482610524945));
#193625=CARTESIAN_POINT('Ctrl Pts',(8.3990724563799,18.901016450687,8.40035418912738));
#193626=CARTESIAN_POINT('Ctrl Pts',(8.30621053258443,18.6920428100392,8.20342372190556));
#193627=CARTESIAN_POINT('Ctrl Pts',(-1.3371080974639,20.4092859729594,10.3145785755329));
#193628=CARTESIAN_POINT('Ctrl Pts',(-1.3471274360285,20.562218668838,10.1829438771616));
#193629=CARTESIAN_POINT('Ctrl Pts',(-1.36265239812164,20.7991878351114,
9.84868346223804));
#193630=CARTESIAN_POINT('Ctrl Pts',(-1.36849062932832,20.8883011465221,
9.14413164710965));
#193631=CARTESIAN_POINT('Ctrl Pts',(-1.35215171921375,20.6389080797507,
8.67965973098768));
#193632=CARTESIAN_POINT('Ctrl Pts',(-1.33720204345284,20.4107199412095,
8.482729263766));
#193633=CARTESIAN_POINT('Ctrl Pts',(-10.6732013312688,17.4473374854919,
10.5938841173937));
#193634=CARTESIAN_POINT('Ctrl Pts',(-10.7531787227073,17.5780754427671,
10.4622494190221));
#193635=CARTESIAN_POINT('Ctrl Pts',(-10.8771036666912,17.7806538682508,
10.1279890040986));
#193636=CARTESIAN_POINT('Ctrl Pts',(-10.9237061943465,17.856834388269,9.42343718897027));
#193637=CARTESIAN_POINT('Ctrl Pts',(-10.7932840710149,17.643635111809,8.95896527284822));
#193638=CARTESIAN_POINT('Ctrl Pts',(-10.6739512365748,17.4485633455258,
8.76203480562669));
#193639=CARTESIAN_POINT('Ctrl Pts',(-17.5615866493901,10.4841540596463,
10.8731896592539));
#193640=CARTESIAN_POINT('Ctrl Pts',(-17.6931807087686,10.5627148650794,
10.7415549608824));
#193641=CARTESIAN_POINT('Ctrl Pts',(-17.8970856642025,10.6844448094722,
10.4072945459591));
#193642=CARTESIAN_POINT('Ctrl Pts',(-17.9737650317227,10.7302218977462,
9.70274273083088));
#193643=CARTESIAN_POINT('Ctrl Pts',(-17.7591696775467,10.6021098541943,
9.23827081470868));
#193644=CARTESIAN_POINT('Ctrl Pts',(-17.5628205366373,10.4848906823814,
9.04134034748695));
#193645=CARTESIAN_POINT('Ctrl Pts',(-20.4225360258793,1.11661733017669,
11.1524952011144));
#193646=CARTESIAN_POINT('Ctrl Pts',(-20.5755680082453,1.12498446750759,
11.0208605027431));
#193647=CARTESIAN_POINT('Ctrl Pts',(-20.8126910189017,1.1379493442859,10.6866000878197));
#193648=CARTESIAN_POINT('Ctrl Pts',(-20.9018621841777,1.14282484399766,
9.98204827269138));
#193649=CARTESIAN_POINT('Ctrl Pts',(-20.6523072072188,1.12918024022477,
9.51757635656923));
#193650=CARTESIAN_POINT('Ctrl Pts',(-20.4239709250864,1.11669578435617,
9.32064588934756));
#193651=CARTESIAN_POINT('Ctrl Pts',(-18.5999418677268,-8.50699562169861,
11.431800742975));
#193652=CARTESIAN_POINT('Ctrl Pts',(-18.7393166237464,-8.57074100583283,
11.3001660446037));
#193653=CARTESIAN_POINT('Ctrl Pts',(-18.9552777662862,-8.66951445937978,
10.9659056296798));
#193654=CARTESIAN_POINT('Ctrl Pts',(-19.0364909167152,-8.70665865692821,
10.2613538145518));
#193655=CARTESIAN_POINT('Ctrl Pts',(-18.8092072895322,-8.60270667497659,
9.79688189842973));
#193656=CARTESIAN_POINT('Ctrl Pts',(-18.6012487104127,-8.50759332813723,
9.599951431208));
#193657=CARTESIAN_POINT('Ctrl Pts',(-12.5117835617631,-16.1796812111358,
11.7111062848354));
#193658=CARTESIAN_POINT('Ctrl Pts',(-12.6055379828086,-16.3009202524889,
11.579471586464));
#193659=CARTESIAN_POINT('Ctrl Pts',(-12.7508104300251,-16.4887801106075,
11.2452111715405));
#193660=CARTESIAN_POINT('Ctrl Pts',(-12.8054407814403,-16.5594256477514,
10.5406593564122));
#193661=CARTESIAN_POINT('Ctrl Pts',(-12.6525519406758,-16.361716608741,
10.0761874402902));
#193662=CARTESIAN_POINT('Ctrl Pts',(-12.5126626469213,-16.1808180049065,
9.87925697306851));
#193663=CARTESIAN_POINT('Ctrl Pts',(-3.55427137471148,-20.1418461662607,
11.9904118266958));
#193664=CARTESIAN_POINT('Ctrl Pts',(-3.58090456040649,-20.2927748581443,
11.8587771283247));
#193665=CARTESIAN_POINT('Ctrl Pts',(-3.6221726736316,-20.5266388208312,
11.524516713401));
#193666=CARTESIAN_POINT('Ctrl Pts',(-3.63769173158746,-20.6145844065888,
10.8199648982728));
#193667=CARTESIAN_POINT('Ctrl Pts',(-3.59425999960798,-20.3684593440811,
10.3554929821506));
#193668=CARTESIAN_POINT('Ctrl Pts',(-3.55452109987648,-20.1432613440351,
10.1585625149289));
#193669=CARTESIAN_POINT('Ctrl Pts',(6.21834941082095,-19.4848387880258,
12.2697173685563));
#193670=CARTESIAN_POINT('Ctrl Pts',(6.26494530548241,-19.6308443331762,
12.138082670185));
#193671=CARTESIAN_POINT('Ctrl Pts',(6.33714563024809,-19.8570798814796,
11.8038222552615));
#193672=CARTESIAN_POINT('Ctrl Pts',(6.36429688425266,-19.9421567680008,
11.0992704401331));
#193673=CARTESIAN_POINT('Ctrl Pts',(6.28831121616683,-19.7040600649945,
10.6347985240109));
#193674=CARTESIAN_POINT('Ctrl Pts',(6.21878631565143,-19.4862078040821,
10.4378680567895));
#193675=CARTESIAN_POINT('Ctrl Pts',(14.5649029272116,-14.3593319730129,
12.5490229104166));
#193676=CARTESIAN_POINT('Ctrl Pts',(14.6740419668044,-14.4669306098578,
12.4173882120454));
#193677=CARTESIAN_POINT('Ctrl Pts',(14.8431528758335,-14.6336546652901,
12.0831277971219));
#193678=CARTESIAN_POINT('Ctrl Pts',(14.9067477870879,-14.6963519896079,
11.3785759819936));
#193679=CARTESIAN_POINT('Ctrl Pts',(14.7287706734811,-14.5208868683755,
10.9141040658717));
#193680=CARTESIAN_POINT('Ctrl Pts',(14.5659262657252,-14.3603408679927,
10.7171735986498));
#193681=CARTESIAN_POINT('Ctrl Pts',(19.5712563406061,-5.9407690782443,12.8283284522771));
#193682=CARTESIAN_POINT('Ctrl Pts',(19.717909437528,-5.98528498301114,12.6966937539058));
#193683=CARTESIAN_POINT('Ctrl Pts',(19.9451483671074,-6.05426236405975,
12.3624333389823));
#193684=CARTESIAN_POINT('Ctrl Pts',(20.0306025796297,-6.08020161571243,
11.6578815238541));
#193685=CARTESIAN_POINT('Ctrl Pts',(19.7914498897325,-6.00760786493694,
11.1934096077319));
#193686=CARTESIAN_POINT('Ctrl Pts',(19.5726314284094,-5.94118648011978,
10.9964791405103));
#193687=CARTESIAN_POINT('Ctrl Pts',(20.0892919964251,3.84020299880437,13.1076339941376));
#193688=CARTESIAN_POINT('Ctrl Pts',(20.2398268846796,3.8689787530415,12.9759992957662));
#193689=CARTESIAN_POINT('Ctrl Pts',(20.4730806487617,3.91356677558001,12.6417388808426));
#193690=CARTESIAN_POINT('Ctrl Pts',(20.5607967666149,3.93033430023358,11.9371870657145));
#193691=CARTESIAN_POINT('Ctrl Pts',(20.31531389441,3.88340860159829,11.4727151495924));
#193692=CARTESIAN_POINT('Ctrl Pts',(20.0907034817135,3.84047281369078,11.2757846823708));
#193693=CARTESIAN_POINT('Ctrl Pts',(16.0002076782832,12.7404931711322,13.386939535998));
#193694=CARTESIAN_POINT('Ctrl Pts',(16.1201018724317,12.8359613795786,13.2553048376266));
#193695=CARTESIAN_POINT('Ctrl Pts',(16.3058778902102,12.9838893398555,12.9210444227032));
#193696=CARTESIAN_POINT('Ctrl Pts',(16.3757397899017,13.0395183087944,12.2164926075749));
#193697=CARTESIAN_POINT('Ctrl Pts',(16.1802238435319,12.8838347308264,11.7520206914528));
#193698=CARTESIAN_POINT('Ctrl Pts',(16.0013318621396,12.7413883255602,11.5550902242312));
#193699=CARTESIAN_POINT('Ctrl Pts',(8.24176177188634,18.7189790021786,13.6662450778586));
#193700=CARTESIAN_POINT('Ctrl Pts',(8.30351968189815,18.859245737951,13.5346103794871));
#193701=CARTESIAN_POINT('Ctrl Pts',(8.39921354489031,19.0765890028499,13.2003499645636));
#193702=CARTESIAN_POINT('Ctrl Pts',(8.43519964868678,19.1583219065564,12.4957981494353));
#193703=CARTESIAN_POINT('Ctrl Pts',(8.33448871510166,18.9295836946212,12.031326233313));
#193704=CARTESIAN_POINT('Ctrl Pts',(8.24234084284088,18.720294208482,11.8343957660915));
#193705=CARTESIAN_POINT('Ctrl Pts',(-1.40678485482915,20.4046016467697,
13.9455506197189));
#193706=CARTESIAN_POINT('Ctrl Pts',(-1.41732630152984,20.557499241637,13.8139159213476));
#193707=CARTESIAN_POINT('Ctrl Pts',(-1.43366027002433,20.794414018903,13.4796555064239));
#193708=CARTESIAN_POINT('Ctrl Pts',(-1.43980273170606,20.8835068770779,
12.7751036912956));
#193709=CARTESIAN_POINT('Ctrl Pts',(-1.42261240029304,20.63417105086,12.3106317751735));
#193710=CARTESIAN_POINT('Ctrl Pts',(-1.40688369634752,20.4060352858965,
12.1137013079519));
#193711=CARTESIAN_POINT('Ctrl Pts',(-10.7327105256051,17.4107936858153,
14.2248561615792));
#193712=CARTESIAN_POINT('Ctrl Pts',(-10.813133836696,17.5412578098015,14.0932214632079));
#193713=CARTESIAN_POINT('Ctrl Pts',(-10.9377497330431,17.7434119306868,
13.7589610482845));
#193714=CARTESIAN_POINT('Ctrl Pts',(-10.9846120963917,17.8194328890844,
13.0544092331563));
#193715=CARTESIAN_POINT('Ctrl Pts',(-10.853462795278,17.6066801627673,12.5899373170341));
#193716=CARTESIAN_POINT('Ctrl Pts',(-10.7334646120613,17.4120169782619,
12.3930068498123));
#193717=CARTESIAN_POINT('Ctrl Pts',(-17.5972809091621,10.4241314539125,
14.5041617034398));
#193718=CARTESIAN_POINT('Ctrl Pts',(-17.7291424359565,10.502242492574,14.3725270050684));
#193719=CARTESIAN_POINT('Ctrl Pts',(-17.9334618320793,10.6232755234848,
14.0382665901449));
#193720=CARTESIAN_POINT('Ctrl Pts',(-18.0102970519172,10.6687905343064,
13.3337147750168));
#193721=CARTESIAN_POINT('Ctrl Pts',(-17.7952655284698,10.5414119423446,
12.8692428588945));
#193722=CARTESIAN_POINT('Ctrl Pts',(-17.5985173043089,10.4248638594242,
12.6723123916729));
#193723=CARTESIAN_POINT('Ctrl Pts',(-20.4262295143167,1.04688102936201,
14.7834672453004));
#193724=CARTESIAN_POINT('Ctrl Pts',(-20.5792891731025,1.05472561235153,
14.6518325469289));
#193725=CARTESIAN_POINT('Ctrl Pts',(-20.8164550683471,1.06688079134564,
14.3175721320056));
#193726=CARTESIAN_POINT('Ctrl Pts',(-20.905642360459,1.07145180065913,13.6130203168772));
#193727=CARTESIAN_POINT('Ctrl Pts',(-20.6560422508515,1.05865934559446,
13.148548400755));
#193728=CARTESIAN_POINT('Ctrl Pts',(-20.4276646730291,1.04695458383016,
12.9516179335334));
#193729=CARTESIAN_POINT('Ctrl Pts',(-18.570787541646,-8.57045284243988,
15.0627727871608));
#193730=CARTESIAN_POINT('Ctrl Pts',(-18.7099438357631,-8.63467372987053,
14.9311380887896));
#193731=CARTESIAN_POINT('Ctrl Pts',(-18.9255664716851,-8.73418397565317,
14.596877673866));
#193732=CARTESIAN_POINT('Ctrl Pts',(-19.0066523254145,-8.77160524734414,
13.8923258587378));
#193733=CARTESIAN_POINT('Ctrl Pts',(-18.7797249515342,-8.66687784395683,
13.4278539426156));
#193734=CARTESIAN_POINT('Ctrl Pts',(-18.5720923359344,-8.57105500742023,
13.2309234753939));
#193735=CARTESIAN_POINT('Ctrl Pts',(-12.4564674609332,-16.2223065753835,
15.3420783290212));
#193736=CARTESIAN_POINT('Ctrl Pts',(-12.5498073825847,-16.3438650210621,
15.2104436306499));
#193737=CARTESIAN_POINT('Ctrl Pts',(-12.6944375630406,-16.5322197960384,
14.8761832157264));
#193738=CARTESIAN_POINT('Ctrl Pts',(-12.7488263867014,-16.6030514485793,
14.1716314005982));
#193739=CARTESIAN_POINT('Ctrl Pts',(-12.5966134870765,-16.4048215459038,
13.707159484476));
#193740=CARTESIAN_POINT('Ctrl Pts',(-12.4573426595451,-16.2234463640342,
13.5102290172545));
#193741=CARTESIAN_POINT('Ctrl Pts',(-3.48547922322333,-20.1538643029955,
15.6213838708817));
#193742=CARTESIAN_POINT('Ctrl Pts',(-3.51159692899386,-20.3048830500187,
15.4897491725104));
#193743=CARTESIAN_POINT('Ctrl Pts',(-3.55206630638911,-20.5388865532152,
15.155488757587));
#193744=CARTESIAN_POINT('Ctrl Pts',(-3.56728499718923,-20.6268846144305,
14.4509369424586));
#193745=CARTESIAN_POINT('Ctrl Pts',(-3.5246938744549,-20.3806126936939,
13.9864650263365));
#193746=CARTESIAN_POINT('Ctrl Pts',(-3.48572411502184,-20.1552803251774,
13.7895345591149));
#193747=CARTESIAN_POINT('Ctrl Pts',(6.28484128882184,-19.4634935647273,
15.9006894127423));
#193748=CARTESIAN_POINT('Ctrl Pts',(6.33193542556297,-19.6093391644487,
15.7690547143707));
#193749=CARTESIAN_POINT('Ctrl Pts',(6.40490777661711,-19.8353268771515,
15.4347942994474));
#193750=CARTESIAN_POINT('Ctrl Pts',(6.43234935671154,-19.9203105626536,
14.7302424843191));
#193751=CARTESIAN_POINT('Ctrl Pts',(6.35555117992499,-19.6824746927842,
14.2657705681969));
#193752=CARTESIAN_POINT('Ctrl Pts',(6.28528286543141,-19.4648610810422,
14.0688401009754));
#193753=CARTESIAN_POINT('Ctrl Pts',(14.6138459660432,-14.309518508851,16.1799949546027));
#193754=CARTESIAN_POINT('Ctrl Pts',(14.723351751797,-14.4167438778669,16.0483602562311));
#193755=CARTESIAN_POINT('Ctrl Pts',(14.8930309331751,-14.5828895553544,
15.7140998413078));
#193756=CARTESIAN_POINT('Ctrl Pts',(14.9568395411692,-14.6453693809163,
15.0095480261795));
#193757=CARTESIAN_POINT('Ctrl Pts',(14.7782643751831,-14.4705129526542,
14.5450761100576));
#193758=CARTESIAN_POINT('Ctrl Pts',(14.6148727432778,-14.3105239039359,
14.3481456428357));
#193759=CARTESIAN_POINT('Ctrl Pts',(19.5914259927892,-5.87391125653635,
16.4593004964631));
#193760=CARTESIAN_POINT('Ctrl Pts',(19.7382302229591,-5.91792617861422,
16.3276657980917));
#193761=CARTESIAN_POINT('Ctrl Pts',(19.9657033349888,-5.98612728619401,
15.9934053831681));
#193762=CARTESIAN_POINT('Ctrl Pts',(20.0512456226952,-6.01177461067259,
15.28885356804));
#193763=CARTESIAN_POINT('Ctrl Pts',(19.8118464436679,-5.93999784994608,
14.8243816519177));
#193764=CARTESIAN_POINT('Ctrl Pts',(19.5928024978204,-5.87432396088278,
14.6274511846962));
#193765=CARTESIAN_POINT('Ctrl Pts',(20.0760634302313,3.90877265097139,16.7386060383235));
#193766=CARTESIAN_POINT('Ctrl Pts',(20.2264992011121,3.93806222249943,16.6069713399522));
#193767=CARTESIAN_POINT('Ctrl Pts',(20.4595993795946,3.98344640275976,16.2727109250288));
#193768=CARTESIAN_POINT('Ctrl Pts',(20.547257719942,4.00051331312504,15.5681591099003));
#193769=CARTESIAN_POINT('Ctrl Pts',(20.3019365471511,3.95274975358845,15.1036871937782));
#193770=CARTESIAN_POINT('Ctrl Pts',(20.0774739858676,3.90904728347508,14.9067567265565));
#193771=CARTESIAN_POINT('Ctrl Pts',(15.9566130993194,12.7950491760318,17.017911580184));
#193772=CARTESIAN_POINT('Ctrl Pts',(16.0761806093658,12.8909261777552,16.8862768818125));
#193773=CARTESIAN_POINT('Ctrl Pts',(16.2614504371734,13.0394875673866,16.552016466889));
#193774=CARTESIAN_POINT('Ctrl Pts',(16.3311220265502,13.0953547678682,15.8474646517607));
#193775=CARTESIAN_POINT('Ctrl Pts',(16.1361386775675,12.9390044697685,15.3829927356386));
#193776=CARTESIAN_POINT('Ctrl Pts',(15.9577342206333,12.795948163867,15.1860622684169));
#193777=CARTESIAN_POINT('Ctrl Pts',(8.17780207841032,18.7470104567075,17.2972171220444));
#193778=CARTESIAN_POINT('Ctrl Pts',(8.23908075674791,18.8874872630671,17.1655824236728));
#193779=CARTESIAN_POINT('Ctrl Pts',(8.33403203559472,19.1051560231243,16.8313220087496));
#193780=CARTESIAN_POINT('Ctrl Pts',(8.36973879206123,19.187011271872,16.1267701936212));
#193781=CARTESIAN_POINT('Ctrl Pts',(8.2698096549562,18.9579306725683,15.662298277499));
#193782=CARTESIAN_POINT('Ctrl Pts',(8.17837665458597,18.7483276319412,15.4653678102774));
#193783=CARTESIAN_POINT('Ctrl Pts',(-1.47644860346517,20.3996788844019,
17.5765226639048));
#193784=CARTESIAN_POINT('Ctrl Pts',(-1.48751213940689,20.5525395430334,
17.4448879655335));
#193785=CARTESIAN_POINT('Ctrl Pts',(-1.50465505344101,20.7893971071262,
17.11062755061));
#193786=CARTESIAN_POINT('Ctrl Pts',(-1.51110151958035,20.8784685755316,
16.4060757354817));
#193787=CARTESIAN_POINT('Ctrl Pts',(-1.49306042778103,20.6291925933224,
15.9416038193596));
#193788=CARTESIAN_POINT('Ctrl Pts',(-1.47655233760801,20.4011121788837,
15.7446733521378));
#193789=CARTESIAN_POINT('Ctrl Pts',(-10.7920873738168,17.3740481164466,
17.8558282057652));
#193790=CARTESIAN_POINT('Ctrl Pts',(-10.872955445408,17.5042369987401,17.7241935073938));
#193791=CARTESIAN_POINT('Ctrl Pts',(-10.9982605653116,17.7059645911029,
17.3899330924705));
#193792=CARTESIAN_POINT('Ctrl Pts',(-11.0453825470552,17.7818248839842,
16.685381277342));
#193793=CARTESIAN_POINT('Ctrl Pts',(-10.9135066158253,17.5695218345556,
16.22090936122));
#193794=CARTESIAN_POINT('Ctrl Pts',(-10.7928456363668,17.3752688245055,
16.0239788939984));
#193795=CARTESIAN_POINT('Ctrl Pts',(-17.6327854556601,10.3639847848184,
18.1351337476257));
#193796=CARTESIAN_POINT('Ctrl Pts',(-17.7649133858594,10.4416449063619,
18.0034990492544));
#193797=CARTESIAN_POINT('Ctrl Pts',(-17.9696454302736,10.5619793300354,
17.6692386343309));
#193798=CARTESIAN_POINT('Ctrl Pts',(-18.0466349041178,10.6072321969555,
16.9646868192026));
#193799=CARTESIAN_POINT('Ctrl Pts',(-17.8311718135674,10.4805871628479,
16.5002149030806));
#193800=CARTESIAN_POINT('Ctrl Pts',(-17.6340243363175,10.364712969982,16.3032844358588));
#193801=CARTESIAN_POINT('Ctrl Pts',(-20.4296521396961,0.977138084029683,
18.4144392894862));
#193802=CARTESIAN_POINT('Ctrl Pts',(-20.5827366863375,0.984460533386411,
18.2828045911146));
#193803=CARTESIAN_POINT('Ctrl Pts',(-20.8199414503089,0.99580647738172,
17.9485441761914));
#193804=CARTESIAN_POINT('Ctrl Pts',(-20.909145320784,1.00007195413802,17.2439923610631));
#193805=CARTESIAN_POINT('Ctrl Pts',(-20.6594985408228,0.988134734285566,
16.779520444941));
#193806=CARTESIAN_POINT('Ctrl Pts',(-20.4310875581122,0.977206726397668,
16.5825899777193));
#193807=CARTESIAN_POINT('Ctrl Pts',(-18.5414875140564,-8.63382114405191,
18.6937448313467));
#193808=CARTESIAN_POINT('Ctrl Pts',(-18.6804258929877,-8.69851787186761,
18.5621101329752));
#193809=CARTESIAN_POINT('Ctrl Pts',(-18.8957102108884,-8.7987650289282,
18.2278497180518));
#193810=CARTESIAN_POINT('Ctrl Pts',(-18.9766646034679,-8.83646082586775,
17.5232979029236));
#193811=CARTESIAN_POINT('Ctrl Pts',(-18.7501057292447,-8.7309654967402,
17.0588259868015));
#193812=CARTESIAN_POINT('Ctrl Pts',(-18.5427902081944,-8.63442773590386,
16.8618955195798));
#193813=CARTESIAN_POINT('Ctrl Pts',(-12.4008611410787,-16.2647142576473,
18.9730503732072));
#193814=CARTESIAN_POINT('Ctrl Pts',(-12.4937810166499,-16.3865883382525,
18.8414156748358));
#193815=CARTESIAN_POINT('Ctrl Pts',(-12.6377616910184,-16.5754330488063,
18.5071552599123));
#193816=CARTESIAN_POINT('Ctrl Pts',(-12.6919149808276,-16.646454470667,
17.8026034447839));
#193817=CARTESIAN_POINT('Ctrl Pts',(-12.5403600300709,-16.4476927062687,
17.338131528662));
#193818=CARTESIAN_POINT('Ctrl Pts',(-12.4017325181921,-16.265857080061,
17.1412010614402));
#193819=CARTESIAN_POINT('Ctrl Pts',(-3.41699174121552,-20.1656775489345,
19.2523559150677));
#193820=CARTESIAN_POINT('Ctrl Pts',(-3.44260418847656,-20.3167893950884,
19.1207212166963));
#193821=CARTESIAN_POINT('Ctrl Pts',(-3.4822874775262,-20.5509353149571,
18.7864608017729));
#193822=CARTESIAN_POINT('Ctrl Pts',(-3.49719003718552,-20.6389750961676,
18.0819089866446));
#193823=CARTESIAN_POINT('Ctrl Pts',(-3.45548650762417,-20.3925880711871,
17.6174370705225));
#193824=CARTESIAN_POINT('Ctrl Pts',(-3.41723161991263,-20.1670942851007,
17.4205066033009));
#193825=CARTESIAN_POINT('Ctrl Pts',(6.35203300742351,-19.4416602621735,
19.5316682429096));
#193826=CARTESIAN_POINT('Ctrl Pts',(6.39964360604059,-19.5873323054565,
19.400033544538));
#193827=CARTESIAN_POINT('Ctrl Pts',(6.47341099980075,-19.8130550928612,
19.0657731296145));
#193828=CARTESIAN_POINT('Ctrl Pts',(6.50111802045834,-19.8979648800566,
18.3612213144862));
#193829=CARTESIAN_POINT('Ctrl Pts',(6.4235816655609,-19.6603322281418,17.8967493983641));
#193830=CARTESIAN_POINT('Ctrl Pts',(6.35247897621042,-19.4430264966571,
17.6998189311425));
#193831=CARTESIAN_POINT('Ctrl Pts',(11.8909667589229,-15.9862301782029,
19.7178787234644));
#193832=CARTESIAN_POINT('Ctrl Pts',(11.9800318702871,-16.1060341644342,
19.5862440250929));
#193833=CARTESIAN_POINT('Ctrl Pts',(12.118053244935,-16.2916645653996,19.2519836101697));
#193834=CARTESIAN_POINT('Ctrl Pts',(12.1700533429813,-16.3614341477155,
18.5474317950412));
#193835=CARTESIAN_POINT('Ctrl Pts',(12.0245120579528,-16.1661818082558,
18.0829598789191));
#193836=CARTESIAN_POINT('Ctrl Pts',(11.8918031714781,-15.9873530118484,
17.8860294116974));
#193837=CARTESIAN_POINT('Ctrl Pts',(14.1015847650641,-13.7129604324918,
19.8109873567325));
#193838=CARTESIAN_POINT('Ctrl Pts',(14.2072401007282,-13.8157040101281,
19.6793526583611));
#193839=CARTESIAN_POINT('Ctrl Pts',(14.3709578050877,-13.9749098189927,
19.3450922434377));
#193840=CARTESIAN_POINT('Ctrl Pts',(14.4325554069347,-14.0348098836608,
18.6405404283094));
#193841=CARTESIAN_POINT('Ctrl Pts',(14.2601636688753,-13.8671689980761,
18.1760685121873));
#193842=CARTESIAN_POINT('Ctrl Pts',(14.1025758527677,-13.7139242071993,
17.9791380449656));
#193843=CARTESIAN_POINT('Ctrl Pts',(14.070442544635,-13.7491186288738,17.9791378007831));
#193844=CARTESIAN_POINT('Ctrl Pts',(14.0711618248497,-13.748382587545,17.9791680056742));
#193845=CARTESIAN_POINT('Ctrl Pts',(14.071884719914,-13.7476492185277,17.979202299104));
#193846=CARTESIAN_POINT('Ctrl Pts',(14.0727103424836,-13.7468188898628,
17.979245973511));
#193847=CARTESIAN_POINT('Ctrl Pts',(14.0813720245322,-13.7381078357366,
17.9797041657172));
#193848=CARTESIAN_POINT('Ctrl Pts',(14.0899734759822,-13.7303874994953,
17.9807345682612));
#193849=CARTESIAN_POINT('Ctrl Pts',(14.0968342915585,-13.7252359556763,
17.9821780366014));
#193850=CARTESIAN_POINT('Ctrl Pts',(14.0987922363923,-13.7237658041332,
17.9825899747081));
#193851=CARTESIAN_POINT('Ctrl Pts',(14.1017146134949,-13.7217140767382,
17.9832925976981));
#193852=CARTESIAN_POINT('Ctrl Pts',(14.1041385629476,-13.7205624752458,
17.9842147797437));
#193853=CARTESIAN_POINT('Ctrl Pts',(14.1047120983208,-13.7202899925869,
17.984432979023));
#193854=CARTESIAN_POINT('Ctrl Pts',(14.1053764604529,-13.7200169698186,
17.9847119927276));
#193855=CARTESIAN_POINT('Ctrl Pts',(14.1059940465634,-13.7198612743862,
17.9850318674532));
#193856=CARTESIAN_POINT('Ctrl Pts',(14.1063221651617,-13.7197785546388,
17.9852018143559));
#193857=CARTESIAN_POINT('Ctrl Pts',(14.1066647232062,-13.7197227335915,
17.9853980704244));
#193858=CARTESIAN_POINT('Ctrl Pts',(14.1069807269447,-13.7197306924796,
17.9856157797344));
#193859=CARTESIAN_POINT('Ctrl Pts',(14.1071710314559,-13.7197354854998,
17.9857468891448));
#193860=CARTESIAN_POINT('Ctrl Pts',(14.1073556454618,-13.7197640380122,
17.9858888183809));
#193861=CARTESIAN_POINT('Ctrl Pts',(14.1075224309754,-13.7198270441183,
17.9860399917783));
#193862=CARTESIAN_POINT('Ctrl Pts',(14.1076505522674,-13.7198754441473,
17.9861561201552));
#193863=CARTESIAN_POINT('Ctrl Pts',(14.1077648420689,-13.719943368386,17.9862749755574));
#193864=CARTESIAN_POINT('Ctrl Pts',(14.1078624128402,-13.720032651822,17.9863957467897));
#193865=CARTESIAN_POINT('',(-20.0307072725125,-1.40611301152198,3.05000000000001));
#193866=CARTESIAN_POINT('Ctrl Pts',(-20.0307072725125,-1.406113011522,3.05000000000001));
#193867=CARTESIAN_POINT('Ctrl Pts',(-19.9543626399773,-2.49366698156409,
3.04999999999996));
#193868=CARTESIAN_POINT('Ctrl Pts',(-19.7884942577796,-3.5713107757187,
3.04999999999994));
#193869=CARTESIAN_POINT('Ctrl Pts',(-19.5356857159742,-4.62806806855649,
3.04999999999995));
#193870=CARTESIAN_POINT('Ctrl Pts',(-19.3670468048697,-5.33299044931645,
3.04999999999995));
#193871=CARTESIAN_POINT('Ctrl Pts',(-19.1597228724834,-6.02861947622459,
3.04999999999996));
#193872=CARTESIAN_POINT('Ctrl Pts',(-18.9144904836866,-6.71170656733596,
3.04999999999997));
#193873=CARTESIAN_POINT('Ctrl Pts',(-18.7446537144553,-7.18478153605105,
3.04999999999997));
#193874=CARTESIAN_POINT('Ctrl Pts',(-18.5566350202831,-7.65184114010861,
3.04999999999998));
#193875=CARTESIAN_POINT('Ctrl Pts',(-18.3506943815379,-8.11180903276965,
3.04999999999999));
#193876=CARTESIAN_POINT('Ctrl Pts',(-17.9714708109113,-8.95880391290295,
3.05));
#193877=CARTESIAN_POINT('Ctrl Pts',(-17.5339900119394,-9.77614443181178,
3.05));
#193878=CARTESIAN_POINT('Ctrl Pts',(-17.0421505938603,-10.558210857796,
3.05));
#193879=CARTESIAN_POINT('Ctrl Pts',(-16.5449233151931,-11.3488444394798,
3.05));
#193880=CARTESIAN_POINT('Ctrl Pts',(-15.9921395189571,-12.1034276735395,
3.05));
#193881=CARTESIAN_POINT('Ctrl Pts',(-15.3877782038078,-12.8161341856989,
3.05));
#193882=CARTESIAN_POINT('Ctrl Pts',(-14.9661018307717,-13.3134054198981,
3.05));
#193883=CARTESIAN_POINT('Ctrl Pts',(-14.5193156383002,-13.7902899725862,
3.05000000000001));
#193884=CARTESIAN_POINT('Ctrl Pts',(-14.0487589651355,-14.2448000248331,
3.05000000000001));
#193885=CARTESIAN_POINT('Ctrl Pts',(-13.3557720548763,-14.914155141338,
3.05000000000001));
#193886=CARTESIAN_POINT('Ctrl Pts',(-12.6159187277569,-15.5304422449902,
3.05000000000004));
#193887=CARTESIAN_POINT('Ctrl Pts',(-11.8355778313823,-16.0891275965115,
3.05000000000006));
#193888=CARTESIAN_POINT('Ctrl Pts',(-11.0576483668505,-16.6460864825188,
3.05000000000009));
#193889=CARTESIAN_POINT('Ctrl Pts',(-10.2394804559118,-17.1457995530815,
3.05000000000012));
#193890=CARTESIAN_POINT('Ctrl Pts',(-9.38737778435917,-17.583729241272,
3.05000000000014));
#193891=CARTESIAN_POINT('Ctrl Pts',(-8.91824189416919,-17.8248369633444,
3.05000000000015));
#193892=CARTESIAN_POINT('Ctrl Pts',(-8.43881950330683,-18.047216107559,
3.05000000000016));
#193893=CARTESIAN_POINT('Ctrl Pts',(-7.95016171093162,-18.2501026623989,
3.05000000000016));
#193894=CARTESIAN_POINT('Ctrl Pts',(-7.77780322377773,-18.321664438762,
3.05000000000016));
#193895=CARTESIAN_POINT('Ctrl Pts',(-7.60447519563851,-18.3907255781874,
3.05000000000015));
#193896=CARTESIAN_POINT('Ctrl Pts',(-7.4302354610223,-18.4572650951759,
3.05000000000015));
#193897=CARTESIAN_POINT('Ctrl Pts',(-6.70869269753314,-18.7328113537538,
3.05000000000013));
#193898=CARTESIAN_POINT('Ctrl Pts',(-5.97151379189774,-18.9651111516486,
3.05000000000009));
#193899=CARTESIAN_POINT('Ctrl Pts',(-5.22283876409751,-19.1526980568515,
3.05000000000006));
#193900=CARTESIAN_POINT('Ctrl Pts',(-4.47416373629728,-19.3402849620545,
3.05000000000003));
#193901=CARTESIAN_POINT('Ctrl Pts',(-3.71399338847512,-19.4831587034035,
3.05000000000002));
#193902=CARTESIAN_POINT('Ctrl Pts',(-2.94649315368955,-19.5799020323444,
3.05000000000007));
#193903=CARTESIAN_POINT('Ctrl Pts',(-2.44128227150393,-19.6435838142445,
3.05000000000011));
#193904=CARTESIAN_POINT('Ctrl Pts',(-1.93397741126325,-19.6871366540537,
3.05000000000011));
#193905=CARTESIAN_POINT('Ctrl Pts',(-1.42591209381043,-19.7104006463226,
3.0500000000001));
#193906=CARTESIAN_POINT('Ctrl Pts',(-0.488871618098789,-19.75330714207,
3.05000000000009));
#193907=CARTESIAN_POINT('Ctrl Pts',(0.450755681044709,-19.7271969158918,
3.05000000000004));
#193908=CARTESIAN_POINT('Ctrl Pts',(1.38459613736759,-19.631106317845,3.05000000000013));
#193909=CARTESIAN_POINT('Ctrl Pts',(1.45792858966593,-19.6235605329629,
3.05000000000013));
#193910=CARTESIAN_POINT('Ctrl Pts',(1.53122535535453,-19.6155832324725,
3.05000000000014));
#193911=CARTESIAN_POINT('Ctrl Pts',(1.60448237929741,-19.6071739633924,
3.05000000000015));
#193912=CARTESIAN_POINT('Ctrl Pts',(-1.1520135408295,19.638953621261,3.05000000000001));
#193913=CARTESIAN_POINT('Ctrl Pts',(-2.32481938180628,19.6085114250022,
3.04999999999996));
#193914=CARTESIAN_POINT('Ctrl Pts',(-3.49029971400087,19.4685618567948,
3.04999999999991));
#193915=CARTESIAN_POINT('Ctrl Pts',(-4.63350438123048,19.2238448391309,
3.04999999999988));
#193916=CARTESIAN_POINT('Ctrl Pts',(-5.68674840790532,18.9983850028753,
3.04999999999985));
#193917=CARTESIAN_POINT('Ctrl Pts',(-6.72108396397471,18.6839984022691,
3.04999999999984));
#193918=CARTESIAN_POINT('Ctrl Pts',(-7.72483581899623,18.2844276808778,
3.04999999999985));
#193919=CARTESIAN_POINT('Ctrl Pts',(-7.96255422246695,18.1897974059871,
3.04999999999985));
#193920=CARTESIAN_POINT('Ctrl Pts',(-8.19855733455758,18.0903894341901,
3.04999999999985));
#193921=CARTESIAN_POINT('Ctrl Pts',(-8.43269027545112,17.9862537378541,
3.04999999999986));
#193922=CARTESIAN_POINT('Ctrl Pts',(-9.63606903154746,17.4510249731883,
3.04999999999988));
#193923=CARTESIAN_POINT('Ctrl Pts',(-10.7789613807412,16.7959137278797,
3.0499999999999));
#193924=CARTESIAN_POINT('Ctrl Pts',(-11.845300494348,16.033392081794,3.04999999999991));
#193925=CARTESIAN_POINT('Ctrl Pts',(-12.8685828630475,15.30165960923,3.04999999999992));
#193926=CARTESIAN_POINT('Ctrl Pts',(-13.8213700610536,14.4710147778688,
3.04999999999992));
#193927=CARTESIAN_POINT('Ctrl Pts',(-14.6894588275515,13.5524357891909,
3.04999999999993));
#193928=CARTESIAN_POINT('Ctrl Pts',(-15.8056718459192,12.3713010191859,
3.04999999999995));
#193929=CARTESIAN_POINT('Ctrl Pts',(-16.7685563821604,11.0589079597691,
3.04999999999993));
#193930=CARTESIAN_POINT('Ctrl Pts',(-17.5590125927993,9.64724943003407,
3.04999999999992));
#193931=CARTESIAN_POINT('Ctrl Pts',(-18.0379938848706,8.79184717316582,
3.04999999999991));
#193932=CARTESIAN_POINT('Ctrl Pts',(-18.4536621457277,7.89999536882229,
3.0499999999999));
#193933=CARTESIAN_POINT('Ctrl Pts',(-18.8017623344716,6.97880486291285,
3.04999999999992));
#193934=CARTESIAN_POINT('Ctrl Pts',(-19.1953245163168,5.93730658993253,
3.04999999999993));
#193935=CARTESIAN_POINT('Ctrl Pts',(-19.4992978154937,4.86685444845366,
3.04999999999995));
#193936=CARTESIAN_POINT('Ctrl Pts',(-19.711826325281,3.77910805573031,3.04999999999997));
#193937=CARTESIAN_POINT('Ctrl Pts',(-19.9215370786748,2.70578327804447,
3.04999999999999));
#193938=CARTESIAN_POINT('Ctrl Pts',(-20.0422118195774,1.61561874159005,
3.05000000000001));
#193939=CARTESIAN_POINT('Ctrl Pts',(-20.0720174222991,0.519814453650371,
3.05000000000002));
#193940=CARTESIAN_POINT('Ctrl Pts',(-20.082809409075,0.123046587729161,
3.05000000000002));
#193941=CARTESIAN_POINT('Ctrl Pts',(-20.0816878496128,-0.274460599346633,
3.05000000000002));
#193942=CARTESIAN_POINT('Ctrl Pts',(-20.0685640547498,-0.672175113125551,
3.05000000000001));
#193943=CARTESIAN_POINT('Ctrl Pts',(-20.0677172554077,-0.697837232362672,
3.05000000000001));
#193944=CARTESIAN_POINT('Ctrl Pts',(-20.0668203302774,-0.723504894948171,
3.05000000000001));
#193945=CARTESIAN_POINT('Ctrl Pts',(-20.0658732507281,-0.749176708229545,
3.05000000000001));
#193946=CARTESIAN_POINT('Ctrl Pts',(-20.0597662250919,-0.914715518507071,
3.05000000000001));
#193947=CARTESIAN_POINT('Ctrl Pts',(-20.0515698535885,-1.08041698206239,
3.05000000000002));
#193948=CARTESIAN_POINT('Ctrl Pts',(-20.0413126704111,-1.24572369748979,
3.05000000000002));
#193949=CARTESIAN_POINT('Ctrl Pts',(-20.0379923637448,-1.29923439138465,
3.05000000000002));
#193950=CARTESIAN_POINT('Ctrl Pts',(-20.0344565207492,-1.35270375838771,
3.05000000000001));
#193951=CARTESIAN_POINT('Ctrl Pts',(-20.0307072725125,-1.406113011522,3.05000000000001));
#193952=CARTESIAN_POINT('Origin',(1.95399252334028E-13,0.,10.8));
#193953=CARTESIAN_POINT('Origin',(-27.2379999999998,5.76285582404565E-15,
10.8));
#193954=CARTESIAN_POINT('Ctrl Pts',(-1.15201354082518,19.6389536212611,
3.05000000000001));
#193955=CARTESIAN_POINT('Ctrl Pts',(-1.15201354082518,19.638953621261,1.18999999999768));
#193956=CARTESIAN_POINT('Ctrl Pts',(-3.6609998693134,19.573828558311,3.04999999999989));
#193957=CARTESIAN_POINT('Ctrl Pts',(-3.6609998693134,19.5738285583109,1.18999999999756));
#193958=CARTESIAN_POINT('Ctrl Pts',(-6.13646430746277,19.0075499689982,
3.04999999999991));
#193959=CARTESIAN_POINT('Ctrl Pts',(-6.13646430746277,19.0075499689981,
1.18999999999758));
#193960=CARTESIAN_POINT('Ctrl Pts',(-10.7903398472544,16.937638028595,3.04999999999991));
#193961=CARTESIAN_POINT('Ctrl Pts',(-10.7903398472544,16.9376380285949,
1.18999999999758));
#193962=CARTESIAN_POINT('Ctrl Pts',(-12.9164582871632,15.4285584925012,
3.04999999999991));
#193963=CARTESIAN_POINT('Ctrl Pts',(-12.9164582871632,15.4285584925011,
1.18999999999758));
#193964=CARTESIAN_POINT('Ctrl Pts',(-16.481889733122,11.6557526018753,3.04999999999996));
#193965=CARTESIAN_POINT('Ctrl Pts',(-16.481889733122,11.6557526018752,1.18999999999763));
#193966=CARTESIAN_POINT('Ctrl Pts',(-17.8791397009131,9.42037553151312,
3.04999999999996));
#193967=CARTESIAN_POINT('Ctrl Pts',(-17.8791397009131,9.42037553151303,
1.18999999999763));
#193968=CARTESIAN_POINT('Ctrl Pts',(-19.7243645063413,4.53728834284206,
3.04999999999994));
#193969=CARTESIAN_POINT('Ctrl Pts',(-19.7243645063413,4.53728834284196,
1.18999999999761));
#193970=CARTESIAN_POINT('Ctrl Pts',(-20.1546472508508,1.93656243872812,
3.05000000000019));
#193971=CARTESIAN_POINT('Ctrl Pts',(-20.1546472508508,1.93656243872803,
1.18999999999786));
#193972=CARTESIAN_POINT('Ctrl Pts',(-19.9838369184117,-3.23981748977189,
3.05000000000009));
#193973=CARTESIAN_POINT('Ctrl Pts',(-19.9838369184117,-3.23981748977199,
1.18999999999775));
#193974=CARTESIAN_POINT('Ctrl Pts',(-19.4004709440975,-5.76713575124696,
3.0500000000001));
#193975=CARTESIAN_POINT('Ctrl Pts',(-19.4004709440975,-5.76713575124706,
1.18999999999777));
#193976=CARTESIAN_POINT('Ctrl Pts',(-17.3209512836575,-10.4117376219028,
3.05000000000001));
#193977=CARTESIAN_POINT('Ctrl Pts',(-17.3209512836575,-10.4117376219029,
1.18999999999768));
#193978=CARTESIAN_POINT('Ctrl Pts',(-15.8610302111922,-12.494329686816,
3.05));
#193979=CARTESIAN_POINT('Ctrl Pts',(-15.8610302111922,-12.4943296868161,
1.18999999999767));
#193980=CARTESIAN_POINT('Ctrl Pts',(-12.2840101731577,-15.9493684889249,
3.05000000000005));
#193981=CARTESIAN_POINT('Ctrl Pts',(-12.2840101731577,-15.949368488925,
1.18999999999772));
#193982=CARTESIAN_POINT('Ctrl Pts',(-10.2155597337293,-17.3095286914969,
3.05000000000026));
#193983=CARTESIAN_POINT('Ctrl Pts',(-10.2155597337293,-17.309528691497,
1.18999999999793));
#193984=CARTESIAN_POINT('Ctrl Pts',(-6.34915278200978,-18.914827938298,
3.05000000000017));
#193985=CARTESIAN_POINT('Ctrl Pts',(-6.34915278200978,-18.9148279382981,
1.18999999999784));
#193986=CARTESIAN_POINT('Ctrl Pts',(-4.66602808900733,-19.363154823245,
3.05000000000014));
#193987=CARTESIAN_POINT('Ctrl Pts',(-4.66602808900733,-19.3631548232451,
1.18999999999781));
#193988=CARTESIAN_POINT('Ctrl Pts',(-1.43608595911051,-19.7702887103379,
3.05000000000017));
#193989=CARTESIAN_POINT('Ctrl Pts',(-1.43608595911051,-19.770288710338,
1.18999999999784));
#193990=CARTESIAN_POINT('Ctrl Pts',(0.0926611097552502,-19.7807178936969,
3.04999999999998));
#193991=CARTESIAN_POINT('Ctrl Pts',(0.0926611097552502,-19.780717893697,
1.18999999999765));
#193992=CARTESIAN_POINT('Ctrl Pts',(1.60448237944297,-19.6071739633757,
3.05000000000019));
#193993=CARTESIAN_POINT('Ctrl Pts',(1.60448237944297,-19.6071739633758,
1.18999999999786));
#193994=CARTESIAN_POINT('',(1.60448237931368,-19.6071739633907,1.50000000000015));
#193995=CARTESIAN_POINT('',(1.60448237929742,-19.6071739633925,3.05000000000012));
#193996=CARTESIAN_POINT('',(-1.15201354082926,19.638953621261,1.49999999999997));
#193997=CARTESIAN_POINT('Ctrl Pts',(1.60448237931367,-19.6071739633906,
1.50000000000022));
#193998=CARTESIAN_POINT('Ctrl Pts',(0.796481567208048,-19.6999254277591,
1.50000000000009));
#193999=CARTESIAN_POINT('Ctrl Pts',(-0.0163539446535584,-19.740123912805,
1.5000000000001));
#194000=CARTESIAN_POINT('Ctrl Pts',(-0.82858286629185,-19.7283906534363,
1.50000000000013));
#194001=CARTESIAN_POINT('Ctrl Pts',(-1.40740231359911,-19.7200291699654,
1.50000000000015));
#194002=CARTESIAN_POINT('Ctrl Pts',(-1.98591363431902,-19.6852951451696,
1.50000000000018));
#194003=CARTESIAN_POINT('Ctrl Pts',(-2.56214891312065,-19.6244223979099,
1.50000000000018));
#194004=CARTESIAN_POINT('Ctrl Pts',(-2.69038359357063,-19.6108758526356,
1.50000000000018));
#194005=CARTESIAN_POINT('Ctrl Pts',(-2.81850556337235,-19.5960348554881,
1.50000000000018));
#194006=CARTESIAN_POINT('Ctrl Pts',(-2.94649315368954,-19.5799020323445,
1.50000000000018));
#194007=CARTESIAN_POINT('Ctrl Pts',(-3.70447153990558,-19.4843589314771,
1.50000000000016));
#194008=CARTESIAN_POINT('Ctrl Pts',(-4.45530082591355,-19.3438230365504,
1.50000000000016));
#194009=CARTESIAN_POINT('Ctrl Pts',(-5.19496857341473,-19.1596591956526,
1.50000000000017));
#194010=CARTESIAN_POINT('Ctrl Pts',(-5.66452447777484,-19.0427482999764,
1.50000000000018));
#194011=CARTESIAN_POINT('Ctrl Pts',(-6.12958261253648,-18.9082564992991,
1.50000000000019));
#194012=CARTESIAN_POINT('Ctrl Pts',(-6.58912124161598,-18.7565428448676,
1.5000000000002));
#194013=CARTESIAN_POINT('Ctrl Pts',(-6.86589788117247,-18.6651668586258,
1.50000000000021));
#194014=CARTESIAN_POINT('Ctrl Pts',(-7.14067236643892,-18.5675436833174,
1.50000000000022));
#194015=CARTESIAN_POINT('Ctrl Pts',(-7.4132223258328,-18.463753036977,1.50000000000023));
#194016=CARTESIAN_POINT('Ctrl Pts',(-7.59319334110005,-18.3952176828031,
1.50000000000023));
#194017=CARTESIAN_POINT('Ctrl Pts',(-7.77219436269054,-18.3239931901303,
1.50000000000024));
#194018=CARTESIAN_POINT('Ctrl Pts',(-7.95016171093162,-18.2501026623989,
1.50000000000025));
#194019=CARTESIAN_POINT('Ctrl Pts',(-8.83423653427617,-17.8830423229798,
1.50000000000028));
#194020=CARTESIAN_POINT('Ctrl Pts',(-9.68808259929109,-17.4521825144828,
1.50000000000025));
#194021=CARTESIAN_POINT('Ctrl Pts',(-10.5054745151033,-16.9620356863241,
1.50000000000021));
#194022=CARTESIAN_POINT('Ctrl Pts',(-11.332475201343,-16.4661269852419,
1.50000000000017));
#194023=CARTESIAN_POINT('Ctrl Pts',(-12.1221603815514,-15.909528769848,
1.50000000000011));
#194024=CARTESIAN_POINT('Ctrl Pts',(-12.8680719684852,-15.2968634060154,
1.50000000000007));
#194025=CARTESIAN_POINT('Ctrl Pts',(-13.2750136742206,-14.9626158992461,
1.50000000000005));
#194026=CARTESIAN_POINT('Ctrl Pts',(-13.6689264057416,-14.6116797786663,
1.50000000000003));
#194027=CARTESIAN_POINT('Ctrl Pts',(-14.0487589651355,-14.2448000248331,
1.50000000000002));
#194028=CARTESIAN_POINT('Ctrl Pts',(-14.7228742517754,-13.5936729839806,
1.50000000000001));
#194029=CARTESIAN_POINT('Ctrl Pts',(-15.3482066821391,-12.8966278120533,
1.50000000000002));
#194030=CARTESIAN_POINT('Ctrl Pts',(-15.920812391143,-12.1595038590019,
1.50000000000003));
#194031=CARTESIAN_POINT('Ctrl Pts',(-16.4891764607091,-11.427840232281,
1.50000000000005));
#194032=CARTESIAN_POINT('Ctrl Pts',(-17.005592532863,-10.6566886128221,
1.50000000000007));
#194033=CARTESIAN_POINT('Ctrl Pts',(-17.4661610520878,-9.85173216614876,
1.50000000000008));
#194034=CARTESIAN_POINT('Ctrl Pts',(-17.7888778172981,-9.28770546922474,
1.50000000000009));
#194035=CARTESIAN_POINT('Ctrl Pts',(-18.0841742578216,-8.70708105098098,
1.5000000000001));
#194036=CARTESIAN_POINT('Ctrl Pts',(-18.3506943815379,-8.11180903276973,
1.5000000000001));
#194037=CARTESIAN_POINT('Ctrl Pts',(-18.5478345565039,-7.67149695356836,
1.5000000000001));
#194038=CARTESIAN_POINT('Ctrl Pts',(-18.7285517476204,-7.22468631497472,
1.50000000000011));
#194039=CARTESIAN_POINT('Ctrl Pts',(-18.8926174036258,-6.77232289624356,
1.50000000000012));
#194040=CARTESIAN_POINT('Ctrl Pts',(-19.2471644528156,-5.79476233190909,
1.50000000000014));
#194041=CARTESIAN_POINT('Ctrl Pts',(-19.5239467843521,-4.79126830132929,
1.50000000000019));
#194042=CARTESIAN_POINT('Ctrl Pts',(-19.7206881439092,-3.7714162157382,
1.50000000000022));
#194043=CARTESIAN_POINT('Ctrl Pts',(-19.8190588236877,-3.26149017294265,
1.50000000000024));
#194044=CARTESIAN_POINT('Ctrl Pts',(-19.8974199240252,-2.7474752090334,
1.50000000000025));
#194045=CARTESIAN_POINT('Ctrl Pts',(-19.9554910350659,-2.23057119395965,
1.50000000000026));
#194046=CARTESIAN_POINT('Ctrl Pts',(-19.9845265905863,-1.97211918642278,
1.50000000000026));
#194047=CARTESIAN_POINT('Ctrl Pts',(-20.0084896928584,-1.71294494179537,
1.50000000000026));
#194048=CARTESIAN_POINT('Ctrl Pts',(-20.0273455594906,-1.45319857886609,
1.50000000000026));
#194049=CARTESIAN_POINT('Ctrl Pts',(-20.0300605623319,-1.41579843560359,
1.50000000000026));
#194050=CARTESIAN_POINT('Ctrl Pts',(-20.0326696234296,-1.37838764188382,
1.50000000000026));
#194051=CARTESIAN_POINT('Ctrl Pts',(-20.0351736443955,-1.34095055572719,
1.50000000000026));
#194052=CARTESIAN_POINT('Ctrl Pts',(-20.0426169259873,-1.22966763197148,
1.50000000000026));
#194053=CARTESIAN_POINT('Ctrl Pts',(-20.0491282548558,-1.11819368216941,
1.50000000000027));
#194054=CARTESIAN_POINT('Ctrl Pts',(-20.0546957176621,-1.00668039811197,
1.50000000000027));
#194055=CARTESIAN_POINT('Ctrl Pts',(-20.0574794490653,-0.950923756083254,
1.50000000000028));
#194056=CARTESIAN_POINT('Ctrl Pts',(-20.0600273614247,-0.895157296123371,
1.50000000000028));
#194057=CARTESIAN_POINT('Ctrl Pts',(-20.0623388527621,-0.839400061040999,
1.50000000000028));
#194058=CARTESIAN_POINT('Ctrl Pts',(-20.0638593559813,-0.80272285007259,
1.50000000000028));
#194059=CARTESIAN_POINT('Ctrl Pts',(-20.0652775711775,-0.766049631773594,
1.50000000000028));
#194060=CARTESIAN_POINT('Ctrl Pts',(-20.0665934669029,-0.729385836531457,
1.50000000000028));
#194061=CARTESIAN_POINT('Ctrl Pts',(-20.0672780151963,-0.710312791475445,
1.50000000000028));
#194062=CARTESIAN_POINT('Ctrl Pts',(-20.0679348696748,-0.691242466646289,
1.50000000000028));
#194063=CARTESIAN_POINT('Ctrl Pts',(-20.0685640547498,-0.672175113125636,
1.50000000000028));
#194064=CARTESIAN_POINT('Ctrl Pts',(-20.1047320956797,0.423891608653544,
1.50000000000024));
#194065=CARTESIAN_POINT('Ctrl Pts',(-20.0497461926387,1.51838278793899,
1.50000000000019));
#194066=CARTESIAN_POINT('Ctrl Pts',(-19.9054462734047,2.60016711450063,
1.50000000000014));
#194067=CARTESIAN_POINT('Ctrl Pts',(-19.7588974818373,3.69881073561837,
1.50000000000009));
#194068=CARTESIAN_POINT('Ctrl Pts',(-19.5202290789914,4.78434941396479,
1.50000000000005));
#194069=CARTESIAN_POINT('Ctrl Pts',(-19.1913153793911,5.84512705394666,
1.50000000000004));
#194070=CARTESIAN_POINT('Ctrl Pts',(-19.073094960915,6.22639903094586,1.50000000000003));
#194071=CARTESIAN_POINT('Ctrl Pts',(-18.9432154751277,6.60447214372144,
1.50000000000003));
#194072=CARTESIAN_POINT('Ctrl Pts',(-18.8017623344716,6.97880486291275,
1.50000000000004));
#194073=CARTESIAN_POINT('Ctrl Pts',(-18.2272974008456,8.49903283160114,
1.50000000000005));
#194074=CARTESIAN_POINT('Ctrl Pts',(-17.4688163070354,9.93936043388805,
1.50000000000005));
#194075=CARTESIAN_POINT('Ctrl Pts',(-16.5454366746567,11.2678209538306,
1.50000000000003));
#194076=CARTESIAN_POINT('Ctrl Pts',(-15.985909703696,12.0728089183686,1.50000000000002));
#194077=CARTESIAN_POINT('Ctrl Pts',(-15.365834250299,12.8367206736727,1.5));
#194078=CARTESIAN_POINT('Ctrl Pts',(-14.6894588275515,13.5524357891908,
1.49999999999997));
#194079=CARTESIAN_POINT('Ctrl Pts',(-13.7848434107888,14.5096659098209,
1.49999999999994));
#194080=CARTESIAN_POINT('Ctrl Pts',(-12.7882519509409,15.3714064638681,
1.49999999999993));
#194081=CARTESIAN_POINT('Ctrl Pts',(-11.7157568798265,16.1252333997791,
1.49999999999993));
#194082=CARTESIAN_POINT('Ctrl Pts',(-10.6865671208984,16.8486222370235,
1.49999999999994));
#194083=CARTESIAN_POINT('Ctrl Pts',(-9.58747888575138,17.472636492901,1.49999999999995));
#194084=CARTESIAN_POINT('Ctrl Pts',(-8.43269027545112,17.986253737854,1.49999999999996));
#194085=CARTESIAN_POINT('Ctrl Pts',(-7.45722472446372,18.4201131683817,
1.49999999999997));
#194086=CARTESIAN_POINT('Ctrl Pts',(-6.44929488318813,18.7719066002318,
1.49999999999996));
#194087=CARTESIAN_POINT('Ctrl Pts',(-5.42011094741969,19.0380312419953,
1.49999999999995));
#194088=CARTESIAN_POINT('Ctrl Pts',(-4.28767808083079,19.3308538176967,
1.49999999999994));
#194089=CARTESIAN_POINT('Ctrl Pts',(-3.12951342822133,19.5199556061941,
1.49999999999994));
#194090=CARTESIAN_POINT('Ctrl Pts',(-1.96057514406602,19.6005815596595,
1.49999999999998));
#194091=CARTESIAN_POINT('Ctrl Pts',(-1.69156432697012,19.6191362206839,
1.49999999999999));
#194092=CARTESIAN_POINT('Ctrl Pts',(-1.42198299236413,19.6319460990093,
1.5));
#194093=CARTESIAN_POINT('Ctrl Pts',(-1.15201354082925,19.6389536212609,
1.50000000000001));
#194094=CARTESIAN_POINT('',(-1.15201354082926,19.638953621261,1.49999999999997));
#194095=CARTESIAN_POINT('Origin',(1.50990331349021E-13,-7.105427357601E-14,
1.00000000000009));
#194096=CARTESIAN_POINT('',(-22.2379999999998,1.4210854715202E-13,1.77635683940025E-14));
#194097=CARTESIAN_POINT('Origin',(-22.2379999999999,-7.63458010464738E-14,
1.00000000000009));
#194098=CARTESIAN_POINT('Origin',(1.33226762955019E-13,1.4210854715202E-13,
1.77635683940025E-14));
#194099=CARTESIAN_POINT('Origin',(-26.8056,26.8056000000001,-1.59872115546023E-13));
#194100=CARTESIAN_POINT('',(-13.3820856449061,-4.1133671892566,-1.02140518265514E-13));
#194101=CARTESIAN_POINT('Origin',(0.,0.,0.));
#194102=CARTESIAN_POINT('Origin',(1.77635683940025E-13,-3.5527136788005E-14,
-34.0565691565246));
#194103=CARTESIAN_POINT('',(-13.9039442993242,-4.27377538895529,1.50000000000018));
#194104=CARTESIAN_POINT('Origin',(1.15463194561016E-13,0.,1.50000000000006));
#194105=CARTESIAN_POINT('',(-1.53360874216081,-0.471398558382688,-34.0565691565246));
#194106=CARTESIAN_POINT('Origin',(-24.231836421528,23.7569412872001,1.49999999999981));
#194107=CARTESIAN_POINT('Ctrl Pts',(-1.15201354082926,19.6389536212611,
1.50000000000001));
#194108=CARTESIAN_POINT('Ctrl Pts',(-0.756300274385377,19.6496350891072,
1.50000000000003));
#194109=CARTESIAN_POINT('Ctrl Pts',(-0.361665848526696,19.648865579275,
1.50000000000003));
#194110=CARTESIAN_POINT('Ctrl Pts',(0.031703882191854,19.6367551706351,
1.50000000000003));
#194111=CARTESIAN_POINT('Ctrl Pts',(0.425781296870572,19.6246229750064,
1.50000000000002));
#194112=CARTESIAN_POINT('Ctrl Pts',(0.818589780881849,19.6011089639005,
1.50000000000002));
#194113=CARTESIAN_POINT('Ctrl Pts',(1.20993277941853,19.566272489565,1.50000000000001));
#194114=CARTESIAN_POINT('Ctrl Pts',(1.60078036041695,19.5314801161855,1.5));
#194115=CARTESIAN_POINT('Ctrl Pts',(1.99016648126994,19.4853938369704,1.49999999999998));
#194116=CARTESIAN_POINT('Ctrl Pts',(2.37788090948751,19.4280229190782,1.49999999999997));
#194117=CARTESIAN_POINT('Ctrl Pts',(2.76349441300688,19.3709628794241,1.49999999999996));
#194118=CARTESIAN_POINT('Ctrl Pts',(3.14745459534634,19.3027400519278,1.49999999999996));
#194119=CARTESIAN_POINT('Ctrl Pts',(3.52953573081762,19.2233157941027,1.49999999999995));
#194120=CARTESIAN_POINT('Ctrl Pts',(3.81751456791215,19.163452840185,1.49999999999995));
#194121=CARTESIAN_POINT('Ctrl Pts',(4.10442560315941,19.0972255917272,1.49999999999995));
#194122=CARTESIAN_POINT('Ctrl Pts',(4.39016343081544,19.0245999750757,1.49999999999996));
#194123=CARTESIAN_POINT('Ctrl Pts',(4.45015577482236,19.0093517980541,1.49999999999996));
#194124=CARTESIAN_POINT('Ctrl Pts',(4.51006087985104,18.9938304969245,1.49999999999996));
#194125=CARTESIAN_POINT('Ctrl Pts',(4.56987017069658,18.9780386540016,1.49999999999996));
#194126=CARTESIAN_POINT('Ctrl Pts',(5.1065582978578,18.8363333355986,1.49999999999997));
#194127=CARTESIAN_POINT('Ctrl Pts',(5.63571270089083,18.6728004055739,1.49999999999997));
#194128=CARTESIAN_POINT('Ctrl Pts',(6.15626831099536,18.4879883064388,1.49999999999997));
#194129=CARTESIAN_POINT('Ctrl Pts',(6.66320740121929,18.3080104605001,1.49999999999997));
#194130=CARTESIAN_POINT('Ctrl Pts',(7.16199180785939,18.1078517945965,1.49999999999997));
#194131=CARTESIAN_POINT('Ctrl Pts',(7.65159070241141,17.8880046158282,1.49999999999996));
#194132=CARTESIAN_POINT('Ctrl Pts',(8.13345895901092,17.6716287662701,1.49999999999996));
#194133=CARTESIAN_POINT('Ctrl Pts',(8.60642968929418,17.4361809860599,1.49999999999995));
#194134=CARTESIAN_POINT('Ctrl Pts',(9.06947116642355,17.1821208762877,1.49999999999994));
#194135=CARTESIAN_POINT('Ctrl Pts',(9.52168138469657,16.9340036268204,1.49999999999994));
#194136=CARTESIAN_POINT('Ctrl Pts',(9.96442155083141,16.6681343665226,1.49999999999993));
#194137=CARTESIAN_POINT('Ctrl Pts',(10.3966813918623,16.3849354970798,1.49999999999992));
#194138=CARTESIAN_POINT('Ctrl Pts',(10.5957915715571,16.2544866965398,1.49999999999992));
#194139=CARTESIAN_POINT('Ctrl Pts',(10.7926773670223,16.1203609025786,1.49999999999991));
#194140=CARTESIAN_POINT('Ctrl Pts',(10.9872362916963,15.9825991879081,1.49999999999991));
#194141=CARTESIAN_POINT('Ctrl Pts',(11.1879217795404,15.8404994257861,1.49999999999991));
#194142=CARTESIAN_POINT('Ctrl Pts',(11.3857597489586,15.69479952163,1.4999999999999));
#194143=CARTESIAN_POINT('Ctrl Pts',(11.5806634465887,15.5455827951175,1.4999999999999));
#194144=CARTESIAN_POINT('Ctrl Pts',(12.024273520119,15.2059584379348,1.4999999999999));
#194145=CARTESIAN_POINT('Ctrl Pts',(12.4526894673913,14.8481095504219,1.49999999999991));
#194146=CARTESIAN_POINT('Ctrl Pts',(12.8648950869906,14.4730283536008,1.49999999999992));
#194147=CARTESIAN_POINT('Ctrl Pts',(13.2675683832006,14.1066209717287,1.49999999999993));
#194148=CARTESIAN_POINT('Ctrl Pts',(13.6547723517717,13.7237691313567,1.49999999999994));
#194149=CARTESIAN_POINT('Ctrl Pts',(14.0255287558676,13.3254389436204,1.49999999999996));
#194150=CARTESIAN_POINT('Ctrl Pts',(14.4094503113744,12.9129644897968,1.49999999999997));
#194151=CARTESIAN_POINT('Ctrl Pts',(14.7757357615611,12.4838925548472,1.49999999999998));
#194152=CARTESIAN_POINT('Ctrl Pts',(15.1232634138991,12.0393434387134,1.49999999999998));
#194153=CARTESIAN_POINT('Ctrl Pts',(15.470791066237,11.5947943225796,1.49999999999999));
#194154=CARTESIAN_POINT('Ctrl Pts',(15.7995609900968,11.1347679095574,1.49999999999998));
#194155=CARTESIAN_POINT('Ctrl Pts',(16.108414351417,10.6604346023232,1.49999999999997));
#194156=CARTESIAN_POINT('Ctrl Pts',(16.2519769415642,10.439952889291,1.49999999999996));
#194157=CARTESIAN_POINT('Ctrl Pts',(16.3909556701672,10.2168233069935,1.49999999999996));
#194158=CARTESIAN_POINT('Ctrl Pts',(16.5252913811505,9.99118244285316,1.49999999999996));
#194159=CARTESIAN_POINT('Ctrl Pts',(16.8135236298908,9.50704480586264,1.49999999999995));
#194160=CARTESIAN_POINT('Ctrl Pts',(17.0803844078546,9.01133877480649,1.49999999999996));
#194161=CARTESIAN_POINT('Ctrl Pts',(17.3252950585057,8.50542911722352,1.49999999999997));
#194162=CARTESIAN_POINT('Ctrl Pts',(17.5622986863912,8.01585292316789,1.49999999999999));
#194163=CARTESIAN_POINT('Ctrl Pts',(17.7787465876151,7.51672149144301,1.5));
#194164=CARTESIAN_POINT('Ctrl Pts',(17.9741016006241,7.00932176102311,1.50000000000002));
#194165=CARTESIAN_POINT('Ctrl Pts',(18.1683422690956,6.50481634137254,1.50000000000003));
#194166=CARTESIAN_POINT('Ctrl Pts',(18.3417300030854,5.99213662564029,1.50000000000004));
#194167=CARTESIAN_POINT('Ctrl Pts',(18.4937242403439,5.47259754930523,1.50000000000004));
#194168=CARTESIAN_POINT('Ctrl Pts',(18.6445460694379,4.95706593973914,1.50000000000005));
#194169=CARTESIAN_POINT('Ctrl Pts',(18.7743031660566,4.43478034289434,1.50000000000004));
#194170=CARTESIAN_POINT('Ctrl Pts',(18.8824549790606,3.90707544437034,1.50000000000002));
#194171=CARTESIAN_POINT('Ctrl Pts',(18.8955176152719,3.84333895281404,1.50000000000002));
#194172=CARTESIAN_POINT('Ctrl Pts',(18.9082650598748,3.7795234654834,1.50000000000002));
#194173=CARTESIAN_POINT('Ctrl Pts',(18.9206963480842,3.71563138425445,1.50000000000002));
#194174=CARTESIAN_POINT('Ctrl Pts',(18.9692984849594,3.46583493316915,1.50000000000001));
#194175=CARTESIAN_POINT('Ctrl Pts',(19.0129805676034,3.21535464192802,1.5));
#194176=CARTESIAN_POINT('Ctrl Pts',(19.0517389709112,2.96434694022565,1.49999999999999));
#194177=CARTESIAN_POINT('Ctrl Pts',(19.1248870333939,2.49062445733764,1.49999999999998));
#194178=CARTESIAN_POINT('Ctrl Pts',(19.180495736115,2.01501836234833,1.49999999999997));
#194179=CARTESIAN_POINT('Ctrl Pts',(19.2185796679873,1.53858122557756,1.49999999999996));
#194180=CARTESIAN_POINT('Ctrl Pts',(19.2574818326263,1.05190784329956,1.49999999999995));
#194181=CARTESIAN_POINT('Ctrl Pts',(19.2780980021385,0.56436758346458,1.49999999999995));
#194182=CARTESIAN_POINT('Ctrl Pts',(19.2804920407268,0.0771080971978346,
1.49999999999995));
#194183=CARTESIAN_POINT('Ctrl Pts',(19.2829147769072,-0.415992219738168,
1.49999999999995));
#194184=CARTESIAN_POINT('Ctrl Pts',(19.2666758907507,-0.908804649661109,
1.49999999999995));
#194185=CARTESIAN_POINT('Ctrl Pts',(19.2318912419646,-1.40011829731042,
1.49999999999995));
#194186=CARTESIAN_POINT('Ctrl Pts',(19.1964760816704,-1.90033756625491,
1.49999999999995));
#194187=CARTESIAN_POINT('Ctrl Pts',(19.1418366862836,-2.39900285025828,
1.49999999999996));
#194188=CARTESIAN_POINT('Ctrl Pts',(19.0681470828888,-2.89481952737451,
1.49999999999996));
#194189=CARTESIAN_POINT('Ctrl Pts',(19.018098126735,-3.23157133482217,1.49999999999996));
#194190=CARTESIAN_POINT('Ctrl Pts',(18.9592625094633,-3.56700875082776,
1.49999999999996));
#194191=CARTESIAN_POINT('Ctrl Pts',(18.8917081125005,-3.90072329891395,
1.49999999999996));
#194192=CARTESIAN_POINT('Ctrl Pts',(18.8814206364688,-3.95154279504158,
1.49999999999997));
#194193=CARTESIAN_POINT('Ctrl Pts',(18.8709296380786,-4.00232932574573,
1.49999999999997));
#194194=CARTESIAN_POINT('Ctrl Pts',(18.8602338339978,-4.0530878001292,1.49999999999998));
#194195=CARTESIAN_POINT('Ctrl Pts',(18.7639247983479,-4.51013616059173,
1.50000000000002));
#194196=CARTESIAN_POINT('Ctrl Pts',(18.6510391452514,-4.96474907403058,
1.50000000000005));
#194197=CARTESIAN_POINT('Ctrl Pts',(18.5216039092513,-5.41586081541688,
1.50000000000007));
#194198=CARTESIAN_POINT('Ctrl Pts',(18.387820256159,-5.88212779634508,1.50000000000009));
#194199=CARTESIAN_POINT('Ctrl Pts',(18.2363561517097,-6.34465414153307,
1.50000000000009));
#194200=CARTESIAN_POINT('Ctrl Pts',(18.0672955853942,-6.80224291260654,
1.50000000000008));
#194201=CARTESIAN_POINT('Ctrl Pts',(17.8982350190788,-7.25983168368,1.50000000000007));
#194202=CARTESIAN_POINT('Ctrl Pts',(17.7115780846615,-7.71248247436794,
1.50000000000005));
#194203=CARTESIAN_POINT('Ctrl Pts',(17.5074624807361,-8.15898380642059,
1.50000000000002));
#194204=CARTESIAN_POINT('Ctrl Pts',(17.4189530728009,-8.35259746349637,
1.50000000000001));
#194205=CARTESIAN_POINT('Ctrl Pts',(17.3274295214713,-8.54447764450781,
1.5));
#194206=CARTESIAN_POINT('Ctrl Pts',(17.2329291312721,-8.73460723587581,
1.49999999999999));
#194207=CARTESIAN_POINT('Ctrl Pts',(17.0660521860818,-9.0703544780922,1.49999999999999));
#194208=CARTESIAN_POINT('Ctrl Pts',(16.8898946369734,-9.40064415340405,
1.49999999999999));
#194209=CARTESIAN_POINT('Ctrl Pts',(16.7046370012975,-9.72534629939388,
1.5));
#194210=CARTESIAN_POINT('Ctrl Pts',(16.5195816644702,-10.0496938750037,
1.50000000000001));
#194211=CARTESIAN_POINT('Ctrl Pts',(16.3254457618035,-10.3684663608853,
1.50000000000003));
#194212=CARTESIAN_POINT('Ctrl Pts',(16.1223790026477,-10.6814919792933,
1.50000000000004));
#194213=CARTESIAN_POINT('Ctrl Pts',(15.9205311570075,-10.9926386532662,
1.50000000000006));
#194214=CARTESIAN_POINT('Ctrl Pts',(15.7098589894135,-11.2981074589536,
1.50000000000008));
#194215=CARTESIAN_POINT('Ctrl Pts',(15.4904849277591,-11.5976845720792,
1.50000000000009));
#194216=CARTESIAN_POINT('Ctrl Pts',(15.4149785536377,-11.7007960402777,
1.50000000000009));
#194217=CARTESIAN_POINT('Ctrl Pts',(15.3384411034265,-11.8032091290065,
1.5000000000001));
#194218=CARTESIAN_POINT('Ctrl Pts',(15.260877007446,-11.9049137994798,1.5000000000001));
#194219=CARTESIAN_POINT('Ctrl Pts',(15.2388724996398,-11.9337668556144,
1.5000000000001));
#194220=CARTESIAN_POINT('Ctrl Pts',(15.21678863592,-11.9625588234047,1.5000000000001));
#194221=CARTESIAN_POINT('Ctrl Pts',(15.1946322145439,-11.9912809731242,
1.5000000000001));
#194222=CARTESIAN_POINT('Ctrl Pts',(14.8459074731469,-12.4433451428411,
1.50000000000011));
#194223=CARTESIAN_POINT('Ctrl Pts',(14.4787486329512,-12.8787220043884,
1.50000000000011));
#194224=CARTESIAN_POINT('Ctrl Pts',(14.0942880253952,-13.2966745548074,
1.50000000000011));
#194225=CARTESIAN_POINT('Ctrl Pts',(13.720289302283,-13.7032538430522,1.5000000000001));
#194226=CARTESIAN_POINT('Ctrl Pts',(13.3299172213011,-14.0933442035347,
1.50000000000009));
#194227=CARTESIAN_POINT('Ctrl Pts',(12.9242199742077,-14.4662185621108,
1.50000000000008));
#194228=CARTESIAN_POINT('Ctrl Pts',(12.5252318508293,-14.8329265978447,
1.50000000000007));
#194229=CARTESIAN_POINT('Ctrl Pts',(12.1114208748117,-15.1829834028059,
1.50000000000006));
#194230=CARTESIAN_POINT('Ctrl Pts',(11.683795442395,-15.5156491470273,1.50000000000006));
#194231=CARTESIAN_POINT('Ctrl Pts',(11.2673396137929,-15.8396256406008,
1.50000000000005));
#194232=CARTESIAN_POINT('Ctrl Pts',(10.8377812781748,-16.1471076996332,
1.50000000000005));
#194233=CARTESIAN_POINT('Ctrl Pts',(10.3960675052303,-16.4373656103451,
1.50000000000007));
#194234=CARTESIAN_POINT('Ctrl Pts',(10.0792010912879,-16.6455841195226,
1.50000000000007));
#194235=CARTESIAN_POINT('Ctrl Pts',(9.75607978503676,-16.8449381223252,
1.50000000000009));
#194236=CARTESIAN_POINT('Ctrl Pts',(9.42705964883142,-17.0351429405685,
1.50000000000011));
#194237=CARTESIAN_POINT('Ctrl Pts',(9.08298481507374,-17.234050800652,1.50000000000013));
#194238=CARTESIAN_POINT('Ctrl Pts',(8.73362459621933,-17.4223185788879,
1.50000000000034));
#194239=CARTESIAN_POINT('Ctrl Pts',(8.37952888611616,-17.5997842178233,
1.50000000000068));
#194240=CARTESIAN_POINT('Ctrl Pts',(7.98551762196089,-17.7972547286088,
1.50000000000106));
#194241=CARTESIAN_POINT('Ctrl Pts',(7.58564211235018,-17.9813502109965,
1.50000000000161));
#194242=CARTESIAN_POINT('Ctrl Pts',(7.18068756111431,-18.1518901247226,
1.50000000000223));
#194243=CARTESIAN_POINT('Ctrl Pts',(6.76612534940722,-18.3264761458029,
1.50000000000288));
#194244=CARTESIAN_POINT('Ctrl Pts',(6.34624049262357,-18.4868555633698,
1.50000000000361));
#194245=CARTESIAN_POINT('Ctrl Pts',(5.92190447608461,-18.6328819690702,
1.50000000000435));
#194246=CARTESIAN_POINT('Ctrl Pts',(5.49619063908767,-18.779382522996,1.50000000000509));
#194247=CARTESIAN_POINT('Ctrl Pts',(5.06599707416502,-18.9114366832994,
1.50000000000584));
#194248=CARTESIAN_POINT('Ctrl Pts',(4.63222765356358,-19.0289449888369,
1.50000000000651));
#194249=CARTESIAN_POINT('Ctrl Pts',(4.20056407142618,-19.1458828219116,
1.50000000000717));
#194250=CARTESIAN_POINT('Ctrl Pts',(3.76535968251829,-19.2484157396773,
1.50000000000775));
#194251=CARTESIAN_POINT('Ctrl Pts',(3.32752283706995,-19.3364932478387,
1.50000000000816));
#194252=CARTESIAN_POINT('Ctrl Pts',(3.10860441434578,-19.3805320019194,
1.50000000000837));
#194253=CARTESIAN_POINT('Ctrl Pts',(2.88902811421623,-19.4209576434184,
1.50000000000854));
#194254=CARTESIAN_POINT('Ctrl Pts',(2.66890864774366,-19.4577682891505,
1.50000000000865));
#194255=CARTESIAN_POINT('Ctrl Pts',(2.55884891450738,-19.4761736120166,
1.50000000000871));
#194256=CARTESIAN_POINT('Ctrl Pts',(2.44865339979297,-19.4936752319872,
1.50000000000875));
#194257=CARTESIAN_POINT('Ctrl Pts',(2.3383364951874,-19.510273189545,1.50000000000878));
#194258=CARTESIAN_POINT('Ctrl Pts',(2.26121109739977,-19.5218772504429,
1.5000000000088));
#194259=CARTESIAN_POINT('Ctrl Pts',(2.18402636773488,-19.5330396258295,
1.50000000000881));
#194260=CARTESIAN_POINT('Ctrl Pts',(2.10678723216959,-19.5437603828246,
1.50000000000882));
#194261=CARTESIAN_POINT('Ctrl Pts',(2.07354677742618,-19.5483741428713,
1.50000000000882));
#194262=CARTESIAN_POINT('Ctrl Pts',(2.04029624300127,-19.5529061127804,
1.50000000000882));
#194263=CARTESIAN_POINT('Ctrl Pts',(2.00703603194818,-19.5573562990473,
1.50000000000882));
#194264=CARTESIAN_POINT('Ctrl Pts',(1.87515792882354,-19.5750014704052,
1.50000000000882));
#194265=CARTESIAN_POINT('Ctrl Pts',(1.74098595919528,-19.5916477348955,
1.5000000000002));
#194266=CARTESIAN_POINT('Ctrl Pts',(1.60448237931366,-19.6071739633906,
1.50000000000024));
#194267=CARTESIAN_POINT('Ctrl Pts',(1.60448237924891,-19.6071739633979,
3.05000000000021));
#194268=CARTESIAN_POINT('Ctrl Pts',(1.60448237924891,-19.607173963398,1.19000000000012));
#194269=CARTESIAN_POINT('Ctrl Pts',(1.74100371777237,-19.5916457149948,
3.05000000000019));
#194270=CARTESIAN_POINT('Ctrl Pts',(1.74100371777237,-19.5916457149949,
1.1900000000001));
#194271=CARTESIAN_POINT('Ctrl Pts',(1.87519222913851,-19.5749968810539,
3.05000000000881));
#194272=CARTESIAN_POINT('Ctrl Pts',(1.87519222913851,-19.574996881054,1.19000000000872));
#194273=CARTESIAN_POINT('Ctrl Pts',(4.58807688283436,-19.2120153590688,
3.05000000000883));
#194274=CARTESIAN_POINT('Ctrl Pts',(4.58807688283436,-19.2120153590689,
1.19000000000874));
#194275=CARTESIAN_POINT('Ctrl Pts',(7.11075306197508,-18.3741876520258,
3.05000000000026));
#194276=CARTESIAN_POINT('Ctrl Pts',(7.11075306197508,-18.3741876520259,
1.19000000000017));
#194277=CARTESIAN_POINT('Ctrl Pts',(11.6601095119565,-15.7442285052318,
3.04999999999996));
#194278=CARTESIAN_POINT('Ctrl Pts',(11.6601095119565,-15.7442285052319,
1.18999999999987));
#194279=CARTESIAN_POINT('Ctrl Pts',(13.6524839897606,-14.0138932156288,
3.05000000000016));
#194280=CARTESIAN_POINT('Ctrl Pts',(13.6524839897606,-14.0138932156289,
1.19000000000007));
#194281=CARTESIAN_POINT('Ctrl Pts',(16.134178076475,-10.7598118508691,3.05000000000007));
#194282=CARTESIAN_POINT('Ctrl Pts',(16.134178076475,-10.7598118508691,1.18999999999998));
#194283=CARTESIAN_POINT('Ctrl Pts',(16.8915877033015,-9.50620520063893,
3.04999999999991));
#194284=CARTESIAN_POINT('Ctrl Pts',(16.8915877033015,-9.506205200639,1.18999999999982));
#194285=CARTESIAN_POINT('Ctrl Pts',(18.1300637771742,-6.7970482030119,3.04999999999998));
#194286=CARTESIAN_POINT('Ctrl Pts',(18.1300637771742,-6.79704820301197,
1.18999999999989));
#194287=CARTESIAN_POINT('Ctrl Pts',(18.5945992724414,-5.36842261606289,
3.05000000000012));
#194288=CARTESIAN_POINT('Ctrl Pts',(18.5945992724414,-5.36842261606296,
1.19000000000003));
#194289=CARTESIAN_POINT('Ctrl Pts',(18.8917081125005,-3.90072329891389,
3.04999999999996));
#194290=CARTESIAN_POINT('Ctrl Pts',(18.8917081125005,-3.90072329891396,
1.18999999999987));
#194291=CARTESIAN_POINT('Ctrl Pts',(19.3931926543239,-1.42342063956299,
3.04999999999996));
#194292=CARTESIAN_POINT('Ctrl Pts',(19.3931926543239,-1.42342063956306,
1.18999999999987));
#194293=CARTESIAN_POINT('Ctrl Pts',(19.4172428480431,1.16357171232721,3.04999999999991));
#194294=CARTESIAN_POINT('Ctrl Pts',(19.4172428480431,1.16357171232714,1.18999999999982));
#194295=CARTESIAN_POINT('Ctrl Pts',(18.4459909244822,6.15543625191613,3.05000000000012));
#194296=CARTESIAN_POINT('Ctrl Pts',(18.4459909244822,6.15543625191606,1.19000000000003));
#194297=CARTESIAN_POINT('Ctrl Pts',(17.5036260768684,8.51768508133201,3.04999999999989));
#194298=CARTESIAN_POINT('Ctrl Pts',(17.5036260768684,8.51768508133194,1.1899999999998));
#194299=CARTESIAN_POINT('Ctrl Pts',(14.7719543485558,12.7129539287561,3.05000000000003));
#194300=CARTESIAN_POINT('Ctrl Pts',(14.7719543485558,12.712953928756,1.18999999999994));
#194301=CARTESIAN_POINT('Ctrl Pts',(13.0437955787314,14.526407269813,3.04999999999987));
#194302=CARTESIAN_POINT('Ctrl Pts',(13.0437955787314,14.526407269813,1.18999999999978));
#194303=CARTESIAN_POINT('Ctrl Pts',(9.02200614342597,17.374123505806,3.04999999999994));
#194304=CARTESIAN_POINT('Ctrl Pts',(9.02200614342597,17.3741235058059,1.18999999999985));
#194305=CARTESIAN_POINT('Ctrl Pts',(6.79180619264099,18.4141775189911,3.05));
#194306=CARTESIAN_POINT('Ctrl Pts',(6.79180619264099,18.414177518991,1.18999999999991));
#194307=CARTESIAN_POINT('Ctrl Pts',(2.59685948277852,19.4804017362149,3.04999999999993));
#194308=CARTESIAN_POINT('Ctrl Pts',(2.59685948277852,19.4804017362149,1.18999999999984));
#194309=CARTESIAN_POINT('Ctrl Pts',(0.734691786495247,19.6898813611121,
3.05000000000007));
#194310=CARTESIAN_POINT('Ctrl Pts',(0.734691786495247,19.689881361112,1.18999999999998));
#194311=CARTESIAN_POINT('Ctrl Pts',(-1.15201354083102,19.6389536212611,
3.05000000000001));
#194312=CARTESIAN_POINT('Ctrl Pts',(-1.15201354083102,19.638953621261,1.18999999999992));
#194313=CARTESIAN_POINT('Ctrl Pts',(14.9826076558,-12.6657612832884,16.2727480508212));
#194314=CARTESIAN_POINT('Ctrl Pts',(14.8456699648241,-12.5432619741885,
16.4658120959498));
#194315=CARTESIAN_POINT('Ctrl Pts',(14.6718320685997,-12.3877531340243,
16.9787066172535));
#194316=CARTESIAN_POINT('Ctrl Pts',(14.808414374102,-12.5099345263253,17.7304446211372));
#194317=CARTESIAN_POINT('Ctrl Pts',(15.1841889327229,-12.8460883124007,
18.1979191203444));
#194318=CARTESIAN_POINT('Ctrl Pts',(15.4815735213532,-13.1121173708937,
18.3000026575001));
#194319=CARTESIAN_POINT('Ctrl Pts',(15.6305009607275,-13.245342257311,18.2999999998967));
#194320=CARTESIAN_POINT('Ctrl Pts',(14.8796907410132,-12.6668095620527,
16.3526202507034));
#194321=CARTESIAN_POINT('Ctrl Pts',(14.7611547463674,-12.5611701897494,
16.555185089468));
#194322=CARTESIAN_POINT('Ctrl Pts',(14.6248049086339,-12.4397015113249,
17.063737730725));
#194323=CARTESIAN_POINT('Ctrl Pts',(14.7850030709925,-12.5826114945923,
17.7731000019857));
#194324=CARTESIAN_POINT('Ctrl Pts',(15.1557213458141,-12.9131491397525,
18.206102139923));
#194325=CARTESIAN_POINT('Ctrl Pts',(15.4419283132534,-13.1683159568231,
18.2999731114143));
#194326=CARTESIAN_POINT('Ctrl Pts',(15.5851671016055,-13.296018691095,18.3000000020676));
#194327=CARTESIAN_POINT('Ctrl Pts',(14.7479796275552,-12.6861378686963,
16.4733338196349));
#194328=CARTESIAN_POINT('Ctrl Pts',(14.6543839579782,-12.6026667203222,
16.682099761523));
#194329=CARTESIAN_POINT('Ctrl Pts',(14.5647609805428,-12.5227262429713,
17.175812798617));
#194330=CARTESIAN_POINT('Ctrl Pts',(14.7502158051698,-12.6880768240347,
17.8270673829351));
#194331=CARTESIAN_POINT('Ctrl Pts',(15.1113224300847,-13.0100674731665,
18.2162975615586));
#194332=CARTESIAN_POINT('Ctrl Pts',(15.3819532943304,-13.2513884438257,
18.2999792175039));
#194333=CARTESIAN_POINT('Ctrl Pts',(15.517350306029,-13.3721208460592,18.3000000016083));
#194334=CARTESIAN_POINT('Ctrl Pts',(14.5258241976755,-12.7577683252734,
16.7168195449429));
#194335=CARTESIAN_POINT('Ctrl Pts',(14.475792886895,-12.712912502872,16.9252400837728));
#194336=CARTESIAN_POINT('Ctrl Pts',(14.461731105319,-12.7002382682441,17.3760809273533));
#194337=CARTESIAN_POINT('Ctrl Pts',(14.6808107627921,-12.8964034174617,
17.9199897950203));
#194338=CARTESIAN_POINT('Ctrl Pts',(15.0193268614212,-13.1995871345609,
18.2335464175555));
#194339=CARTESIAN_POINT('Ctrl Pts',(15.2608846570877,-13.4159444296773,
18.2999340321519));
#194340=CARTESIAN_POINT('Ctrl Pts',(15.3816125731242,-13.5240778242606,
18.3000000049238));
#194341=CARTESIAN_POINT('Ctrl Pts',(14.2925396272024,-12.9046921619091,
17.0445169535823));
#194342=CARTESIAN_POINT('Ctrl Pts',(14.2899695764719,-12.9021117107086,
17.2338611012011));
#194343=CARTESIAN_POINT('Ctrl Pts',(14.3495852780907,-12.9557076021052,
17.6100637427579));
#194344=CARTESIAN_POINT('Ctrl Pts',(14.5890684385318,-13.1724131643328,
18.0233272467528));
#194345=CARTESIAN_POINT('Ctrl Pts',(14.8924394454597,-13.4472251268129,
18.2523056546884));
#194346=CARTESIAN_POINT('Ctrl Pts',(15.0976605912513,-13.6331820949188,
18.299931762764));
#194347=CARTESIAN_POINT('Ctrl Pts',(15.2001754477512,-13.7260764839812,
18.3000000050742));
#194348=CARTESIAN_POINT('Ctrl Pts',(14.1244376326866,-13.1535156661526,
17.4145455571138));
#194349=CARTESIAN_POINT('Ctrl Pts',(14.156339672118,-13.1827213615588,17.5608969647129));
#194350=CARTESIAN_POINT('Ctrl Pts',(14.2596239812098,-13.2774196697662,
17.8353105768864));
#194351=CARTESIAN_POINT('Ctrl Pts',(14.4902707498596,-13.4890765011549,
18.1171440986178));
#194352=CARTESIAN_POINT('Ctrl Pts',(14.7458990676576,-13.7237151887546,
18.2688358059874));
#194353=CARTESIAN_POINT('Ctrl Pts',(14.9115614757263,-13.8757829109908,
18.2999551076329));
#194354=CARTESIAN_POINT('Ctrl Pts',(14.9943248549806,-13.9517568989217,
18.300000003338));
#194355=CARTESIAN_POINT('Ctrl Pts',(14.0542852871559,-13.4537420992173,
17.7397193527271));
#194356=CARTESIAN_POINT('Ctrl Pts',(14.1010901766006,-13.4969609730795,
17.8381625064871));
#194357=CARTESIAN_POINT('Ctrl Pts',(14.2150727934736,-13.6022152868744,
18.0157232425469));
#194358=CARTESIAN_POINT('Ctrl Pts',(14.4150565875308,-13.7868884955235,
18.1896917694516));
#194359=CARTESIAN_POINT('Ctrl Pts',(14.6184692063618,-13.9747307017863,
18.2813627226437));
#194360=CARTESIAN_POINT('Ctrl Pts',(14.7462507829966,-14.0927290515487,
18.2999677598947));
#194361=CARTESIAN_POINT('Ctrl Pts',(14.8100967932901,-14.1516884357878,
18.300000002394));
#194362=CARTESIAN_POINT('Ctrl Pts',(14.054681030288,-13.6406227065876,17.9004201469924));
#194363=CARTESIAN_POINT('Ctrl Pts',(14.1026079760339,-13.6848033073982,
17.9722180007554));
#194364=CARTESIAN_POINT('Ctrl Pts',(14.2109807277889,-13.7846907404737,
18.1000402036296));
#194365=CARTESIAN_POINT('Ctrl Pts',(14.3860048168293,-13.9459841639682,
18.2228321689134));
#194366=CARTESIAN_POINT('Ctrl Pts',(14.5579764843577,-14.1044531108929,
18.2870182464048));
#194367=CARTESIAN_POINT('Ctrl Pts',(14.6645090372568,-14.2026182443894,
18.3000032424336));
#194368=CARTESIAN_POINT('Ctrl Pts',(14.7177789073601,-14.251704116129,18.2999999997728));
#194369=CARTESIAN_POINT('Ctrl Pts',(14.070636200367,-13.7507666997485,17.9803028991015));
#194370=CARTESIAN_POINT('Ctrl Pts',(14.1168167082192,-13.7931204647871,
18.0383528558302));
#194371=CARTESIAN_POINT('Ctrl Pts',(14.2183293499038,-13.8862212708351,
18.1409998048217));
#194372=CARTESIAN_POINT('Ctrl Pts',(14.3767702049943,-14.0315329383817,
18.2387951521211));
#194373=CARTESIAN_POINT('Ctrl Pts',(14.5300711684367,-14.1721306302786,
18.2897202849028));
#194374=CARTESIAN_POINT('Ctrl Pts',(14.6244631857358,-14.2587008609479,
18.3000002085931));
#194375=CARTESIAN_POINT('Ctrl Pts',(14.6716607535881,-14.3019874062108,
18.2999999999942));
#194376=CARTESIAN_POINT('',(0.,0.,0.));
#194377=CARTESIAN_POINT('',(0.,0.,0.));
#194378=CARTESIAN_POINT('Origin',(5.74151139967924,4.39848098361566,23.4105000846003));
#194379=CARTESIAN_POINT('',(-27.0691251370857,5.001362143894,23.4002959144956));
#194380=CARTESIAN_POINT('',(-27.06902744876,3.79030572148181,23.4002960223919));
#194381=CARTESIAN_POINT('Origin',(5.74151139967896,4.39848098362233,23.4002959447847));
#194382=CARTESIAN_POINT('',(-27.7823484110718,5.03455732210853,22.4670152139175));
#194383=CARTESIAN_POINT('',(-27.7823272647296,5.03455691904421,22.4669990400766));
#194384=CARTESIAN_POINT('',(-28.3607596497564,5.37236923300185,21.7002961169622));
#194385=CARTESIAN_POINT('Ctrl Pts',(-28.3607596763086,5.3723692119544,21.7002961155733));
#194386=CARTESIAN_POINT('Ctrl Pts',(-28.2898989638053,5.27662785548986,
21.7964835267563));
#194387=CARTESIAN_POINT('Ctrl Pts',(-28.2040707003934,5.19585016906824,
21.9111969663949));
#194388=CARTESIAN_POINT('Ctrl Pts',(-28.009082694114,5.07777695456468,22.1694914195157));
#194389=CARTESIAN_POINT('Ctrl Pts',(-27.8997464900993,5.04011081239383,
22.3133391156774));
#194390=CARTESIAN_POINT('Ctrl Pts',(-27.7823484113129,5.03455731392634,
22.4670152138113));
#194391=CARTESIAN_POINT('',(-28.3694195751135,3.8086540832974,21.7004298927648));
#194392=CARTESIAN_POINT('Origin',(5.74151139916928,4.39848100086692,21.7002959440769));
#194393=CARTESIAN_POINT('',(-28.2050590969741,3.79056921232902,21.9149690208022));
#194394=CARTESIAN_POINT('Ctrl Pts',(-28.2050590763785,3.79056921230473,
21.9149690050657));
#194395=CARTESIAN_POINT('Ctrl Pts',(-28.2194990298458,3.78985678433158,
21.8960714475717));
#194396=CARTESIAN_POINT('Ctrl Pts',(-28.2406903066712,3.78878850902172,
21.868336865313));
#194397=CARTESIAN_POINT('Ctrl Pts',(-28.2611967600971,3.7878254757328,21.841502070343));
#194398=CARTESIAN_POINT('Ctrl Pts',(-28.2747172374012,3.78721243770727,
21.8238100542617));
#194399=CARTESIAN_POINT('Ctrl Pts',(-28.280600310262,3.78695375726593,21.8161122143901));
#194400=CARTESIAN_POINT('Ctrl Pts',(-28.2954253100048,3.7863375850317,21.7967153123179));
#194401=CARTESIAN_POINT('Ctrl Pts',(-28.30607353026,3.78659035148331,21.7828029158073));
#194402=CARTESIAN_POINT('Ctrl Pts',(-28.3160286046331,3.78793970027502,
21.7698149806114));
#194403=CARTESIAN_POINT('Ctrl Pts',(-28.3225113381794,3.78908514341731,
21.7613583783488));
#194404=CARTESIAN_POINT('Ctrl Pts',(-28.326677361995,3.79004673831517,21.7559243336716));
#194405=CARTESIAN_POINT('Ctrl Pts',(-28.3370791593918,3.79280831947924,
21.7423531748831));
#194406=CARTESIAN_POINT('Ctrl Pts',(-28.3505849182059,3.79775230591706,
21.7247521781917));
#194407=CARTESIAN_POINT('Ctrl Pts',(-28.3694682708702,3.80868368333291,
21.7003851865911));
#194408=CARTESIAN_POINT('Origin',(-57.9112555209323,2641.33368646198,46.2803269352051));
#194409=CARTESIAN_POINT('Origin',(-27.497077920758,3.80354952326002,21.3593434187567));
#194410=CARTESIAN_POINT('',(-27.9244870550271,3.08856804125043,21.7002959116817));
#194411=CARTESIAN_POINT('Origin',(-27.4902553994738,3.80354848288562,21.3682636719294));
#194412=CARTESIAN_POINT('',(-27.2364429861822,2.90350989349193,21.7002959455347));
#194413=CARTESIAN_POINT('Origin',(-27.236305517059,3.80350975776238,21.7002959441581));
#194414=CARTESIAN_POINT('',(-27.0405920733819,2.90348002810532,21.9563655514708));
#194415=CARTESIAN_POINT('',(-26.9223748687958,2.903462125673,22.1109311895266));
#194416=CARTESIAN_POINT('Ctrl Pts',(-27.0405920794134,2.90348015275729,
21.956365156797));
#194417=CARTESIAN_POINT('Ctrl Pts',(-27.0405920806712,2.9034801804831,22.1272529798851));
#194418=CARTESIAN_POINT('Ctrl Pts',(-27.0414685354307,2.92218907150243,
22.3135906343003));
#194419=CARTESIAN_POINT('Ctrl Pts',(-27.0452505818907,3.00871480934958,
22.672309245954));
#194420=CARTESIAN_POINT('Ctrl Pts',(-27.0481466493102,3.07640066051391,
22.8447218813874));
#194421=CARTESIAN_POINT('Ctrl Pts',(-27.0541326861159,3.23581371268602,
23.0992639448537));
#194422=CARTESIAN_POINT('Ctrl Pts',(-27.0573697265552,3.32762680893097,
23.2071652290858));
#194423=CARTESIAN_POINT('Ctrl Pts',(-27.0621827197471,3.4918458884124,23.3213140150883));
#194424=CARTESIAN_POINT('Ctrl Pts',(-27.0637758520468,3.55096036352194,
23.3516636401886));
#194425=CARTESIAN_POINT('Ctrl Pts',(-27.0666321314919,3.67022741540711,
23.3904765744902));
#194426=CARTESIAN_POINT('Ctrl Pts',(-27.0679102137405,3.73003243479614,
23.4003159312715));
#194427=CARTESIAN_POINT('Ctrl Pts',(-27.0690274377121,3.79030572170582,
23.4002960825707));
#194428=CARTESIAN_POINT('Origin',(5.74151140043348,4.3984809569389,25.6835519629978));
#194429=CARTESIAN_POINT('',(-12.1961085727097,2.90121626282982,25.7729361894559));
#194430=CARTESIAN_POINT('',(-12.1961083766725,2.90121629670182,26.1099356000938));
#194431=CARTESIAN_POINT('',(-12.1961086362306,2.90121625819936,26.4866120716518));
#194432=CARTESIAN_POINT('',(-4.52847656444291,-10.3841895469395,26.1099354235374));
#194433=CARTESIAN_POINT('Origin',(5.74151140051519,4.39848095701336,26.1099354160486));
#194434=CARTESIAN_POINT('',(-4.52847664393836,-10.3841896198713,25.7729151911311));
#194435=CARTESIAN_POINT('',(-4.52847656464272,-10.3841895473829,26.1099400189876));
#194436=CARTESIAN_POINT('',(-4.52239302349049,-10.3884141250836,25.6860952961346));
#194437=CARTESIAN_POINT('Origin',(-4.10730533309582,-10.6760472081814,25.7729027972943));
#194438=CARTESIAN_POINT('',(-12.1967228242034,2.90859728734659,25.6860952971736));
#194439=CARTESIAN_POINT('Origin',(5.74151140047405,4.39848095789316,25.6860953106082));
#194440=CARTESIAN_POINT('Origin',(-12.2381338488752,3.41190082408744,25.7729026826961));
#194441=CARTESIAN_POINT('Origin',(-26.395349177512,3.816776307808,22.7198021161593));
#194442=CARTESIAN_POINT('',(-26.3537977563286,2.90926986996112,22.7190835875717));
#194443=CARTESIAN_POINT('',(-26.6981845563647,3.8112429392622,23.567243702544));
#194444=CARTESIAN_POINT('Ctrl Pts',(-26.3544501552984,2.90932011777974,
22.7216471630557));
#194445=CARTESIAN_POINT('Ctrl Pts',(-26.4342488486194,2.91505067199616,
22.9448733079719));
#194446=CARTESIAN_POINT('Ctrl Pts',(-26.5172677171612,3.00901771575311,
23.164873905379));
#194447=CARTESIAN_POINT('Ctrl Pts',(-26.6447208860389,3.33897428181887,
23.4786740799009));
#194448=CARTESIAN_POINT('Ctrl Pts',(-26.6880110778354,3.57405475174897,
23.5693919817707));
#194449=CARTESIAN_POINT('Ctrl Pts',(-26.6981845876924,3.81124353356827,
23.5672436401185));
#194450=CARTESIAN_POINT('',(-27.0690978816431,3.79411847826574,23.4346459417231));
#194451=CARTESIAN_POINT('Ctrl Pts',(-27.0690977851295,3.7941184800772,23.4346462677196));
#194452=CARTESIAN_POINT('Ctrl Pts',(-26.9454677329613,3.79986595131115,
23.4788633381351));
#194453=CARTESIAN_POINT('Ctrl Pts',(-26.8218364080047,3.80557419947792,
23.5230804085508));
#194454=CARTESIAN_POINT('Ctrl Pts',(-26.6982038289223,3.81124322406336,
23.5672974789664));
#194455=CARTESIAN_POINT('',(-27.0397943961546,2.88609005566357,22.4744802961874));
#194456=CARTESIAN_POINT('Ctrl Pts',(-27.0690978892512,3.79411847811483,
23.4346456429382));
#194457=CARTESIAN_POINT('Ctrl Pts',(-27.069046135352,3.79130877859777,23.4346457442471));
#194458=CARTESIAN_POINT('Ctrl Pts',(-27.0689940994666,3.78850337158253,
23.4346320061351));
#194459=CARTESIAN_POINT('Ctrl Pts',(-27.0668324076649,3.67275829310003,
23.4334978703141));
#194460=CARTESIAN_POINT('Ctrl Pts',(-27.0639524819077,3.55297245910606,
23.4085846436162));
#194461=CARTESIAN_POINT('Ctrl Pts',(-27.0575738971876,3.33389240068826,
23.311561441318));
#194462=CARTESIAN_POINT('Ctrl Pts',(-27.0541101718093,3.23458212145738,
23.2394854278941));
#194463=CARTESIAN_POINT('Ctrl Pts',(-27.0479968594304,3.07318022471392,
23.0711889938307));
#194464=CARTESIAN_POINT('Ctrl Pts',(-27.0449804547935,3.00224357584582,
22.961782162684));
#194465=CARTESIAN_POINT('Ctrl Pts',(-27.0408639090992,2.90871719578064,
22.7235676729354));
#194466=CARTESIAN_POINT('Ctrl Pts',(-27.0397943988545,2.88609011465766,
22.5947741517752));
#194467=CARTESIAN_POINT('Ctrl Pts',(-27.039794398857,2.88609011461006,22.4744804860534));
#194468=CARTESIAN_POINT('Ctrl Pts',(-27.0397943988951,2.88609011460854,
22.4744802961873));
#194469=CARTESIAN_POINT('Ctrl Pts',(-26.9867079775768,2.88853906646452,
22.4934493320129));
#194470=CARTESIAN_POINT('Ctrl Pts',(-26.9311542351549,2.8911018371133,22.5133433194755));
#194471=CARTESIAN_POINT('Ctrl Pts',(-26.8731331720723,2.89377843596171,
22.5341622585784));
#194472=CARTESIAN_POINT('Ctrl Pts',(-26.8441226405312,2.8951167353857,22.5445717281298));
#194473=CARTESIAN_POINT('Ctrl Pts',(-26.8144952788479,2.89648349235975,
22.5552124355911));
#194474=CARTESIAN_POINT('Ctrl Pts',(-26.7842510872146,2.89787871106029,
22.5660843809611));
#194475=CARTESIAN_POINT('Ctrl Pts',(-26.7540068955814,2.89927392976125,
22.5769563263312));
#194476=CARTESIAN_POINT('Ctrl Pts',(-26.7267802504455,2.90052994005876,
22.5867232368908));
#194477=CARTESIAN_POINT('Ctrl Pts',(-26.6985423187427,2.90183257955363,
22.5967457814887));
#194478=CARTESIAN_POINT('Ctrl Pts',(-26.5856467214408,2.90704054823042,
22.6368160377234));
#194479=CARTESIAN_POINT('Ctrl Pts',(-26.4703894293824,2.9123561821161,22.6763964778055));
#194480=CARTESIAN_POINT('Ctrl Pts',(-26.3530120449339,2.91778084070999,
22.715963660625));
#194481=CARTESIAN_POINT('Origin',(5.74151140043341,4.39848095696249,25.6835519951984));
#194482=CARTESIAN_POINT('',(-4.52396784792384,19.1842831900014,25.7729363067249));
#194483=CARTESIAN_POINT('',(-4.523967719974,19.1842830370425,26.1099355834058));
#194484=CARTESIAN_POINT('',(-4.52396788329978,19.1842832430252,26.4866115984236));
#194485=CARTESIAN_POINT('',(-12.1956507753282,5.90121615674448,26.109935406695));
#194486=CARTESIAN_POINT('Origin',(5.74151140052784,4.39848095750293,26.1099354054441));
#194487=CARTESIAN_POINT('',(-12.1956508762361,5.90121621106036,25.7729116228562));
#194488=CARTESIAN_POINT('',(-12.1956507762022,5.901216156755,26.1099386906815));
#194489=CARTESIAN_POINT('',(-12.196267595485,5.89383540081798,25.6860953127797));
#194490=CARTESIAN_POINT('Origin',(-12.2378212596956,5.39054227151482,25.7729027505026));
#194491=CARTESIAN_POINT('',(-4.51788282204618,19.1885056588893,25.686095313279));
#194492=CARTESIAN_POINT('Origin',(5.74151140046624,4.39848095841484,25.686095316813));
#194493=CARTESIAN_POINT('Origin',(-4.10271480807765,19.4760205806999,25.7729026816815));
#194494=CARTESIAN_POINT('Origin',(5.74151140038687,4.39848095336089,24.7247893792311));
#194495=CARTESIAN_POINT('',(-5.59615115280906,22.0569740024079,24.7211404051913));
#194496=CARTESIAN_POINT('',(-4.75525377707918,22.5858551313232,24.7164531504691));
#194497=CARTESIAN_POINT('Ctrl Pts',(-5.59614728639146,22.0569677004572,
24.7211420004933));
#194498=CARTESIAN_POINT('Ctrl Pts',(-5.52863411078275,22.0984667547553,
24.7214496984344));
#194499=CARTESIAN_POINT('Ctrl Pts',(-5.42651068619747,22.1620174205346,
24.7216564570128));
#194500=CARTESIAN_POINT('Ctrl Pts',(-5.30576986268557,22.2383955067481,
24.7214370925238));
#194501=CARTESIAN_POINT('Ctrl Pts',(-5.24498724169902,22.2771383407334,
24.7212122333314));
#194502=CARTESIAN_POINT('Ctrl Pts',(-5.2123129736357,22.2980410616954,24.7210609163442));
#194503=CARTESIAN_POINT('Ctrl Pts',(-5.19703421278216,22.3078357571731,
24.7209819008721));
#194504=CARTESIAN_POINT('Ctrl Pts',(-5.1882959128779,22.3134425267864,24.720934691612));
#194505=CARTESIAN_POINT('Ctrl Pts',(-5.18511499296814,22.315484291354,24.7209171853201));
#194506=CARTESIAN_POINT('Ctrl Pts',(-5.10775679436172,22.365148836724,24.7204873575284));
#194507=CARTESIAN_POINT('Ctrl Pts',(-4.96601594259523,22.4567647768349,
24.7195639424538));
#194508=CARTESIAN_POINT('Ctrl Pts',(-4.75526671335992,22.5858481135431,
24.7164528140671));
#194509=CARTESIAN_POINT('',(-6.05887834277176,22.8627856380821,24.2870185826259));
#194510=CARTESIAN_POINT('Ctrl Pts',(-6.05885536357497,22.862747313831,24.2869955605938));
#194511=CARTESIAN_POINT('Ctrl Pts',(-5.81822466946036,22.4458380842393,
24.5119319252088));
#194512=CARTESIAN_POINT('Ctrl Pts',(-5.66400113006981,22.1772663475786,
24.6566350084559));
#194513=CARTESIAN_POINT('Ctrl Pts',(-5.59615221811608,22.0569756148364,
24.7211445323357));
#194514=CARTESIAN_POINT('',(-4.34299923843206,23.8532447449526,24.286963459212));
#194515=CARTESIAN_POINT('Origin',(5.74151140025542,4.3984809533616,24.2869572078841));
#194516=CARTESIAN_POINT('',(-3.87671606838545,23.049447613748,24.7210990292813));
#194517=CARTESIAN_POINT('Ctrl Pts',(-3.87671663501404,23.0494486792239,
24.7211016102595));
#194518=CARTESIAN_POINT('Ctrl Pts',(-3.94966048828386,23.1729771616287,
24.6540926394746));
#194519=CARTESIAN_POINT('Ctrl Pts',(-4.10507119040387,23.4408796517845,
24.509383529147));
#194520=CARTESIAN_POINT('Ctrl Pts',(-4.34298010265756,23.8532099836733,
24.2869350431621));
#194521=CARTESIAN_POINT('Ctrl Pts',(-4.75525377707927,22.5858551313227,
24.7164531504692));
#194522=CARTESIAN_POINT('Ctrl Pts',(-4.66561657811403,22.6344821950855,
24.7187840497302));
#194523=CARTESIAN_POINT('Ctrl Pts',(-4.5832524799953,22.6779327254087,24.7193497024964));
#194524=CARTESIAN_POINT('Ctrl Pts',(-4.47129705170362,22.7365997804529,
24.7200503149775));
#194525=CARTESIAN_POINT('Ctrl Pts',(-4.41821511365021,22.7643053139289,
24.7203636580719));
#194526=CARTESIAN_POINT('Ctrl Pts',(-4.36139960753437,22.7938676415451,
24.7206645598123));
#194527=CARTESIAN_POINT('Ctrl Pts',(-4.33814990501219,22.8059542958226,
24.7207796642441));
#194528=CARTESIAN_POINT('Ctrl Pts',(-4.32289494281434,22.8138834676754,
24.720853322336));
#194529=CARTESIAN_POINT('Ctrl Pts',(-4.31721822844757,22.8168336152571,
24.7208802534463));
#194530=CARTESIAN_POINT('Ctrl Pts',(-4.16063509491451,22.8982056455683,
24.7215961210004));
#194531=CARTESIAN_POINT('Ctrl Pts',(-4.01688342711282,22.9740504910032,
24.721653860127));
#194532=CARTESIAN_POINT('Ctrl Pts',(-3.87671606838545,23.049447613748,24.7210990292813));
#194533=CARTESIAN_POINT('Origin',(5.74151140044179,4.39848095675657,25.3266525254642));
#194534=CARTESIAN_POINT('',(-6.01987186763623,-12.9989287397706,25.9314852501431));
#194535=CARTESIAN_POINT('',(-6.03335840415568,-12.9898036365736,25.7484978016744));
#194536=CARTESIAN_POINT('Ctrl Pts',(-6.01987187085841,-12.9989287235764,
25.9314852522547));
#194537=CARTESIAN_POINT('Ctrl Pts',(-6.02766838871751,-12.993657948442,
25.879170360632));
#194538=CARTESIAN_POINT('Ctrl Pts',(-6.03210529952924,-12.9906521835335,
25.8260821324288));
#194539=CARTESIAN_POINT('Ctrl Pts',(-6.03328332262942,-12.989854481307,
25.7646326205837));
#194540=CARTESIAN_POINT('Ctrl Pts',(-6.03335982743457,-12.9898026735852,
25.7565634571746));
#194541=CARTESIAN_POINT('Ctrl Pts',(-6.03335839758144,-12.9898036418458,
25.7484978016762));
#194542=CARTESIAN_POINT('',(-15.2053303918822,2.90522312139558,25.9314851484854));
#194543=CARTESIAN_POINT('Origin',(5.74151139990342,4.39848095814412,25.931485148637));
#194544=CARTESIAN_POINT('',(-15.2050771698933,2.90167511166942,25.8502842583648));
#194545=CARTESIAN_POINT('Origin',(-15.2672277119268,3.78234469451286,25.8376144412773));
#194546=CARTESIAN_POINT('',(-15.2050771580663,2.9016750995423,25.3266525285233));
#194547=CARTESIAN_POINT('',(-15.2050771589777,2.90167510086832,25.6290688378574));
#194548=CARTESIAN_POINT('',(-6.03335848042207,-12.9898035842834,25.3266525329548));
#194549=CARTESIAN_POINT('Origin',(5.74151140048166,4.39848095782622,25.3266525258375));
#194550=CARTESIAN_POINT('',(-6.03335840846071,-12.9898036345278,25.6290688440124));
#194551=CARTESIAN_POINT('Origin',(5.74151140042737,4.39848095737219,21.7003007923532));
#194552=CARTESIAN_POINT('',(-27.0397943934223,2.8860899972527,21.7003007757306));
#194553=CARTESIAN_POINT('',(-27.039794393423,2.88608999716075,22.208946194256));
#194554=CARTESIAN_POINT('',(-27.0709300563826,3.90348449680275,23.4346461834061));
#194555=CARTESIAN_POINT('Origin',(5.74151140046283,4.39848095805814,23.4346461968246));
#194556=CARTESIAN_POINT('',(-27.0709300572972,3.90348449545897,23.5272175829296));
#194557=CARTESIAN_POINT('',(-27.0709300574388,3.90348445036594,22.613759190139));
#194558=CARTESIAN_POINT('',(-27.0707775644997,4.90348467366474,23.527217583198));
#194559=CARTESIAN_POINT('Origin',(5.74151140046467,4.39848095809495,23.5272175828369));
#194560=CARTESIAN_POINT('',(-27.0707775651282,4.9034846736393,23.4346461826808));
#194561=CARTESIAN_POINT('',(-27.0707775637418,4.90348481916882,22.6137591897434));
#194562=CARTESIAN_POINT('',(-27.0689121617367,5.01284730620426,23.4346461015499));
#194563=CARTESIAN_POINT('Origin',(5.74151140046283,4.39848095805814,23.4346461966429));
#194564=CARTESIAN_POINT('',(-27.0691251353922,5.00136206460496,23.4002953726127));
#194565=CARTESIAN_POINT('',(-27.0405920687718,2.90347990291181,21.7003007841852));
#194566=CARTESIAN_POINT('',(-27.0405920689171,2.90347990274157,23.2252902489009));
#194567=CARTESIAN_POINT('',(-27.0405920690544,2.90347991218013,21.7003007923922));
#194568=CARTESIAN_POINT('Origin',(-27.2182206090741,2.89368000161105,21.7003007924021));
#194569=CARTESIAN_POINT('',(-26.6640745288496,2.90342248732458,21.7003007673859));
#194570=CARTESIAN_POINT('',(-26.6963755198383,2.90193239649966,21.7003007587378));
#194571=CARTESIAN_POINT('',(-21.3727477459211,2.90261561011846,21.7003007754214));
#194572=CARTESIAN_POINT('Origin',(-27.2165891143494,2.87793420628901,21.5233180032092));
#194573=CARTESIAN_POINT('',(-26.6640745281101,2.90342248739037,22.0807266126611));
#194574=CARTESIAN_POINT('',(-26.664074528847,2.90342248737147,23.2252902488977));
#194575=CARTESIAN_POINT('',(-26.3543074039091,2.91053622219806,22.1927271530067));
#194576=CARTESIAN_POINT('Ctrl Pts',(-26.6640745273569,2.90342248731662,
22.0807266126611));
#194577=CARTESIAN_POINT('Ctrl Pts',(-26.5609289350529,2.90818073930794,
22.1180601260657));
#194578=CARTESIAN_POINT('Ctrl Pts',(-26.4577833435197,2.91293899159271,
22.1553936394703));
#194579=CARTESIAN_POINT('Ctrl Pts',(-26.3543074039091,2.91053622219806,
22.1927271530067));
#194580=CARTESIAN_POINT('Ctrl Pts',(-26.3543074039091,2.91053622219806,
22.1927271530067));
#194581=CARTESIAN_POINT('Ctrl Pts',(-26.3540542745633,2.91772416048858,
22.3670203820988));
#194582=CARTESIAN_POINT('Ctrl Pts',(-26.3534707971398,2.91775107709881,
22.5413136113227));
#194583=CARTESIAN_POINT('Ctrl Pts',(-26.3524278750455,2.90919375534102,
22.7159874825316));
#194584=CARTESIAN_POINT('Origin',(-16.3134861614557,5.40184414940256,24.7610092825457));
#194585=CARTESIAN_POINT('',(-16.1489977380428,5.39243446887838,24.2869623627474));
#194586=CARTESIAN_POINT('',(-22.6492140829711,5.39569379159431,21.3908470728317));
#194587=CARTESIAN_POINT('Ctrl Pts',(-16.1489977380428,5.39243446887838,
24.2869623627474));
#194588=CARTESIAN_POINT('Ctrl Pts',(-16.4949007355224,5.39275927682112,
24.1328752258315));
#194589=CARTESIAN_POINT('Ctrl Pts',(-17.1428992111741,5.39319738454367,
23.8441629938792));
#194590=CARTESIAN_POINT('Ctrl Pts',(-18.1249919428914,5.39362410900154,
23.4066017232018));
#194591=CARTESIAN_POINT('Ctrl Pts',(-18.7312301325198,5.39383696969054,
23.1364995493094));
#194592=CARTESIAN_POINT('Ctrl Pts',(-19.0434965062008,5.39393290164654,
22.9973732635946));
#194593=CARTESIAN_POINT('Ctrl Pts',(-19.2147488721576,5.39398230689969,
22.9210740241038));
#194594=CARTESIAN_POINT('Ctrl Pts',(-19.2342505095296,5.39398788759982,
22.9123853268939));
#194595=CARTESIAN_POINT('Ctrl Pts',(-20.7658967401965,5.39442185424299,
22.2299806398619));
#194596=CARTESIAN_POINT('Ctrl Pts',(-21.8963671248104,5.39498841096364,
21.7263100452811));
#194597=CARTESIAN_POINT('Ctrl Pts',(-22.6492194894704,5.39569398922637,
21.3908592070548));
#194598=CARTESIAN_POINT('',(-22.8526190866403,5.90284374464304,21.8474995182765));
#194599=CARTESIAN_POINT('Origin',(-22.8526813654583,5.40284140636984,21.8475151526454));
#194600=CARTESIAN_POINT('',(-16.3563347016478,5.90185384368979,24.7417937290415));
#194601=CARTESIAN_POINT('',(-22.852619085884,5.90284845471359,21.8474995182049));
#194602=CARTESIAN_POINT('Ctrl Pts',(-16.3563347020679,5.90185146998693,
24.7417937291605));
#194603=CARTESIAN_POINT('Ctrl Pts',(-16.3470266982714,5.90184878582987,
24.7211125508045));
#194604=CARTESIAN_POINT('Ctrl Pts',(-16.3379082856771,5.90030206116571,
24.7008586826444));
#194605=CARTESIAN_POINT('Ctrl Pts',(-16.32905591589,5.89740901421761,24.6811999276873));
#194606=CARTESIAN_POINT('Ctrl Pts',(-16.3198862822387,5.89441228212351,
24.6608366142096));
#194607=CARTESIAN_POINT('Ctrl Pts',(-16.3110021346087,5.88997167858395,
24.6411119037476));
#194608=CARTESIAN_POINT('Ctrl Pts',(-16.3024650069714,5.88431827389592,
24.6221621462293));
#194609=CARTESIAN_POINT('Ctrl Pts',(-16.2937543670312,5.87854996694703,
24.6028272455803));
#194610=CARTESIAN_POINT('Ctrl Pts',(-16.2854049095089,5.8715197428612,24.5842989332254));
#194611=CARTESIAN_POINT('Ctrl Pts',(-16.2774585318066,5.86347396791247,
24.5666718269218));
#194612=CARTESIAN_POINT('Ctrl Pts',(-16.2692485704881,5.85516131231247,
24.5484600244714));
#194613=CARTESIAN_POINT('Ctrl Pts',(-16.2614687736611,5.84576527422132,
24.5312099937256));
#194614=CARTESIAN_POINT('Ctrl Pts',(-16.2541419225724,5.83554806619437,
24.5149759500119));
#194615=CARTESIAN_POINT('Ctrl Pts',(-16.2499478835265,5.82969952786766,
24.5056832521823));
#194616=CARTESIAN_POINT('Ctrl Pts',(-16.2459018398946,5.82358168667558,
24.4967225608921));
#194617=CARTESIAN_POINT('Ctrl Pts',(-16.2420050190024,5.81724123349643,
24.4880975264642));
#194618=CARTESIAN_POINT('Ctrl Pts',(-16.234923730907,5.80571938610888,24.472424146726));
#194619=CARTESIAN_POINT('Ctrl Pts',(-16.2283371647971,5.79346419017466,
24.4578611312396));
#194620=CARTESIAN_POINT('Ctrl Pts',(-16.2222403053957,5.78073607759507,
24.4443949160863));
#194621=CARTESIAN_POINT('Ctrl Pts',(-16.2158897952357,5.76747843084059,
24.4303684590993));
#194622=CARTESIAN_POINT('Ctrl Pts',(-16.2100703704386,5.75370820021834,
24.4175315002682));
#194623=CARTESIAN_POINT('Ctrl Pts',(-16.2047573437759,5.73968538325988,
24.4058279977326));
#194624=CARTESIAN_POINT('Ctrl Pts',(-16.1991645762523,5.72492423857675,
24.3935082837452));
#194625=CARTESIAN_POINT('Ctrl Pts',(-16.1941326787159,5.70988369340459,
24.3824439742945));
#194626=CARTESIAN_POINT('Ctrl Pts',(-16.1896159171372,5.69482175614816,
24.3725334377549));
#194627=CARTESIAN_POINT('Ctrl Pts',(-16.1850991555585,5.67975981889173,
24.3626229012154));
#194628=CARTESIAN_POINT('Ctrl Pts',(-16.1810971550096,5.66467640098465,
24.3538653352029));
#194629=CARTESIAN_POINT('Ctrl Pts',(-16.17755276469,5.64978296017557,24.3461346607133));
#194630=CARTESIAN_POINT('Ctrl Pts',(-16.1737722234367,5.63389721896064,
24.3378889171049));
#194631=CARTESIAN_POINT('Ctrl Pts',(-16.1705127825761,5.61822790812711,
24.33081043783));
#194632=CARTESIAN_POINT('Ctrl Pts',(-16.1676986223601,5.60297641094302,
24.3247290233));
#194633=CARTESIAN_POINT('Ctrl Pts',(-16.1648004450905,5.5872695786829,24.3184660474902));
#194634=CARTESIAN_POINT('Ctrl Pts',(-16.1623741714211,5.57200564230126,
24.3132597858797));
#194635=CARTESIAN_POINT('Ctrl Pts',(-16.1603344398846,5.55734802387824,
24.3089188679999));
#194636=CARTESIAN_POINT('Ctrl Pts',(-16.1582005447862,5.54201374113144,
24.3043775530177));
#194637=CARTESIAN_POINT('Ctrl Pts',(-16.1564893450571,5.52734275166136,
24.3007825526476));
#194638=CARTESIAN_POINT('Ctrl Pts',(-16.1551060539421,5.51346517080281,
24.2979210468481));
#194639=CARTESIAN_POINT('Ctrl Pts',(-16.1544467287727,5.50685062795527,
24.2965571525993));
#194640=CARTESIAN_POINT('Ctrl Pts',(-16.1538619755244,5.50041554971596,
24.2953600595818));
#194641=CARTESIAN_POINT('Ctrl Pts',(-16.1533420860133,5.49417014092043,
24.294307910761));
#194642=CARTESIAN_POINT('Ctrl Pts',(-16.1521865702887,5.48028898364392,
24.2919693859762));
#194643=CARTESIAN_POINT('Ctrl Pts',(-16.15135091944,5.46734754602821,24.2903447719451));
#194644=CARTESIAN_POINT('Ctrl Pts',(-16.1507353911376,5.45542212104588,
24.2892139159532));
#194645=CARTESIAN_POINT('Ctrl Pts',(-16.1501059517938,5.4432271794863,24.2880575024288));
#194646=CARTESIAN_POINT('Ctrl Pts',(-16.1497064694404,5.43209383430854,
24.2874169298173));
#194647=CARTESIAN_POINT('Ctrl Pts',(-16.1494461272337,5.42206359297104,
24.2870906683856));
#194648=CARTESIAN_POINT('Ctrl Pts',(-16.1491799735263,5.41180945111333,
24.2867571239683));
#194649=CARTESIAN_POINT('Ctrl Pts',(-16.1490590785005,5.40270736072707,
24.2867517312939));
#194650=CARTESIAN_POINT('Ctrl Pts',(-16.1490057812826,5.39477350484183,
24.2869006139621));
#194651=CARTESIAN_POINT('Ctrl Pts',(-16.1490004650682,5.39398212997937,
24.2869154644967));
#194652=CARTESIAN_POINT('Ctrl Pts',(-16.1489958380613,5.39320236176594,
24.2869318856037));
#194653=CARTESIAN_POINT('Ctrl Pts',(-16.1489918343112,5.39243420617848,
24.286949728522));
#194654=CARTESIAN_POINT('Origin',(-15.3713566463362,5.40170048326203,25.202124652501));
#194655=CARTESIAN_POINT('',(-15.2197580223023,5.39367580694673,24.7211383105152));
#194656=CARTESIAN_POINT('Ctrl Pts',(-15.2197678936072,5.39367544662033,
24.721134591946));
#194657=CARTESIAN_POINT('Ctrl Pts',(-15.3669569299797,5.39268744062063,
24.652373429839));
#194658=CARTESIAN_POINT('Ctrl Pts',(-15.6766856136388,5.39227372871603,
24.5076527212411));
#194659=CARTESIAN_POINT('Ctrl Pts',(-16.1489820531824,5.39243420285503,
24.2869542991253));
#194660=CARTESIAN_POINT('',(-15.3771599427829,5.90170137146117,25.1992914418509));
#194661=CARTESIAN_POINT('',(-16.3563347020668,5.90185068847219,24.7417937289084));
#194662=CARTESIAN_POINT('Ctrl Pts',(-15.3771603581321,5.90170136751102,
25.1992913049452));
#194663=CARTESIAN_POINT('Ctrl Pts',(-15.3716020484849,5.90169778136277,
25.1824284075409));
#194664=CARTESIAN_POINT('Ctrl Pts',(-15.3660074348437,5.90076181868003,
25.1655858267062));
#194665=CARTESIAN_POINT('Ctrl Pts',(-15.3445565866214,5.89351010832459,
25.1003652140548));
#194666=CARTESIAN_POINT('Ctrl Pts',(-15.3289329406444,5.8804142579632,25.0529705873417));
#194667=CARTESIAN_POINT('Ctrl Pts',(-15.2956911017792,5.83441164464404,
24.9520299257252));
#194668=CARTESIAN_POINT('Ctrl Pts',(-15.278878321207,5.79767792687903,24.900962402421));
#194669=CARTESIAN_POINT('Ctrl Pts',(-15.2505267944728,5.70585084677347,
24.8148192247051));
#194670=CARTESIAN_POINT('Ctrl Pts',(-15.2392571585714,5.65160663971625,
24.7805623974779));
#194671=CARTESIAN_POINT('Ctrl Pts',(-15.227355666219,5.55967498047764,24.7443666718756));
#194672=CARTESIAN_POINT('Ctrl Pts',(-15.2242497291671,5.52605081753939,
24.7349155865253));
#194673=CARTESIAN_POINT('Ctrl Pts',(-15.2204170811751,5.45934633649405,
24.7232413748214));
#194674=CARTESIAN_POINT('Ctrl Pts',(-15.2195676191306,5.42652693698807,
24.7206454743388));
#194675=CARTESIAN_POINT('Ctrl Pts',(-15.2197381946789,5.39367585943117,
24.7211484623781));
#194676=CARTESIAN_POINT('Ctrl Pts',(-9.81251429664041,31.3483338120258,
20.4287190552886));
#194677=CARTESIAN_POINT('Ctrl Pts',(-10.2687826444153,31.08499992186,20.4287190727848));
#194678=CARTESIAN_POINT('Ctrl Pts',(-10.7158754288492,30.8063718812788,
20.4287190808692));
#194679=CARTESIAN_POINT('Ctrl Pts',(-9.38200563810639,30.6024082917731,
20.7322119975616));
#194680=CARTESIAN_POINT('Ctrl Pts',(-9.82564526558738,30.346363029142,20.7322120145736));
#194681=CARTESIAN_POINT('Ctrl Pts',(-10.2603632934827,30.0754469317795,
20.7322120224343));
#194682=CARTESIAN_POINT('Ctrl Pts',(-8.94794369877339,29.8503261392488,
21.0147243362716));
#194683=CARTESIAN_POINT('Ctrl Pts',(-9.37885037234027,29.6016296622695,
21.0147243527953));
#194684=CARTESIAN_POINT('Ctrl Pts',(-9.80109150621629,29.3384891601618,
21.0147243604304));
#194685=CARTESIAN_POINT('',(-8.94796616601525,29.8503650673594,21.0147069891948));
#194686=CARTESIAN_POINT('',(-8.98574948037812,29.8284726167788,21.0147308548632));
#194687=CARTESIAN_POINT('',(-8.94795903797579,29.8503527168857,21.0147241588464));
#194688=CARTESIAN_POINT('',(-9.80109306541237,29.3384916620845,21.0147310113265));
#194689=CARTESIAN_POINT('Origin',(5.74792991873998,4.38780248389392,21.0537574791333));
#194690=CARTESIAN_POINT('',(-10.6660659302968,30.8373479953285,20.428719069865));
#194691=CARTESIAN_POINT('Origin',(1.82263718100735,9.16708377243623,-50.5842859848096));
#194692=CARTESIAN_POINT('',(-9.81252527790666,31.3483527686577,20.428716567047));
#194693=CARTESIAN_POINT('Origin',(5.74151090133746,4.39848176685288,20.4287026607361));
#194694=CARTESIAN_POINT('Origin',(2.69390511109528,9.67907680886,-50.5705387346227));
#194695=CARTESIAN_POINT('Ctrl Pts',(-2.35728986719153,-12.5525210775891,
25.8306311725993));
#194696=CARTESIAN_POINT('Ctrl Pts',(-2.20609733005908,-12.2907145821623,
25.8816869907183));
#194697=CARTESIAN_POINT('Ctrl Pts',(-1.85502271771206,-11.6827874324201,
25.9958813509114));
#194698=CARTESIAN_POINT('Ctrl Pts',(-1.31709466593684,-10.7512896740184,
26.155413712448));
#194699=CARTESIAN_POINT('Ctrl Pts',(-0.756097691562729,-9.77982813526864,
26.304195988499));
#194700=CARTESIAN_POINT('Ctrl Pts',(-0.23451704865991,-8.87660481568275,
26.4273652189593));
#194701=CARTESIAN_POINT('Ctrl Pts',(0.248361487754423,-8.04038317442661,
26.5284339240935));
#194702=CARTESIAN_POINT('Ctrl Pts',(0.695886348366344,-7.26536517089386,
26.6110920860549));
#194703=CARTESIAN_POINT('Ctrl Pts',(1.11751356224936,-6.5351751027859,26.6793701559301));
#194704=CARTESIAN_POINT('Ctrl Pts',(1.52627522089503,-5.82724193055014,
26.7367148774562));
#194705=CARTESIAN_POINT('Ctrl Pts',(1.93290809363631,-5.12296632928354,
26.7851176607681));
#194706=CARTESIAN_POINT('Ctrl Pts',(2.34179208673403,-4.41475466809123,
26.8250723701701));
#194707=CARTESIAN_POINT('Ctrl Pts',(2.75726344583013,-3.6950844554238,26.8567835789929));
#194708=CARTESIAN_POINT('Ctrl Pts',(3.148423134231,-3.01746499441208,26.8781735257392));
#194709=CARTESIAN_POINT('Ctrl Pts',(3.40243044982209,-2.57739006106817,
26.8870896572213));
#194710=CARTESIAN_POINT('Ctrl Pts',(3.51488347413252,-2.38254915008042,
26.8900704959378));
#194711=CARTESIAN_POINT('Ctrl Pts',(-2.15218514473023,-12.5788228363464,
25.3577730425199));
#194712=CARTESIAN_POINT('Ctrl Pts',(-2.00191872752676,-12.3186861226739,
25.408520029213));
#194713=CARTESIAN_POINT('Ctrl Pts',(-1.65299118726843,-11.714637775099,
25.5220263658914));
#194714=CARTESIAN_POINT('Ctrl Pts',(-1.11833891046047,-10.7890893571997,
25.6806084246043));
#194715=CARTESIAN_POINT('Ctrl Pts',(-0.560738289884171,-9.82384082638362,
25.8285197513665));
#194716=CARTESIAN_POINT('Ctrl Pts',(-0.0422940608979161,-8.92640295005407,
25.9509845465399));
#194717=CARTESIAN_POINT('Ctrl Pts',(0.437703412721646,-8.09554680424839,
26.0514930536289));
#194718=CARTESIAN_POINT('Ctrl Pts',(0.882581943922887,-7.3255110844724,
26.1337121441215));
#194719=CARTESIAN_POINT('Ctrl Pts',(1.30174154887854,-6.60002509562872,
26.2016484612899));
#194720=CARTESIAN_POINT('Ctrl Pts',(1.70814000464368,-5.89666369227871,
26.25873053893));
#194721=CARTESIAN_POINT('Ctrl Pts',(2.11245734270292,-5.19694931975948,
26.3069420778655));
#194722=CARTESIAN_POINT('Ctrl Pts',(2.51905806024418,-4.49334051306607,
26.3467790947706));
#194723=CARTESIAN_POINT('Ctrl Pts',(2.93226878167857,-3.7783680526735,26.378452446623));
#194724=CARTESIAN_POINT('Ctrl Pts',(3.32137516751693,-3.10519639182445,
26.3998922865084));
#194725=CARTESIAN_POINT('Ctrl Pts',(3.57410966532107,-2.66802861941954,
26.4088978453162));
#194726=CARTESIAN_POINT('Ctrl Pts',(3.68601508817257,-2.47447936757993,
26.4119310329033));
#194727=CARTESIAN_POINT('Ctrl Pts',(-2.43939655653016,-12.3431302131678,
24.9995648161318));
#194728=CARTESIAN_POINT('Ctrl Pts',(-2.28982877118419,-12.0842533362125,
25.0500430243143));
#194729=CARTESIAN_POINT('Ctrl Pts',(-1.9425210469435,-11.4831317871855,
25.1629432219835));
#194730=CARTESIAN_POINT('Ctrl Pts',(-1.41034069484689,-10.5620737100236,
25.3206586347454));
#194731=CARTESIAN_POINT('Ctrl Pts',(-0.855303803237462,-9.60151619197688,
25.467733770479));
#194732=CARTESIAN_POINT('Ctrl Pts',(-0.339227951092766,-8.70844828914841,
25.5894760793883));
#194733=CARTESIAN_POINT('Ctrl Pts',(0.13859306143253,-7.88164680471539,
25.689359193421));
#194734=CARTESIAN_POINT('Ctrl Pts',(0.581471515646328,-7.1153781432065,
25.7710319995176));
#194735=CARTESIAN_POINT('Ctrl Pts',(0.998765118046876,-6.39345099459717,
25.8384788803108));
#194736=CARTESIAN_POINT('Ctrl Pts',(1.40337539755393,-5.69355075046531,
25.8951054098495));
#194737=CARTESIAN_POINT('Ctrl Pts',(1.80593927856833,-4.99729248385449,
25.942876893298));
#194738=CARTESIAN_POINT('Ctrl Pts',(2.21080927091784,-4.29717503603939,
25.9822773719159));
#194739=CARTESIAN_POINT('Ctrl Pts',(2.62230422475781,-3.58577079289802,
26.0135029033659));
#194740=CARTESIAN_POINT('Ctrl Pts',(3.00984947104595,-2.91598359621375,
26.0345030701619));
#194741=CARTESIAN_POINT('Ctrl Pts',(3.26161406861168,-2.48103288654846,
26.0432001508845));
#194742=CARTESIAN_POINT('Ctrl Pts',(3.37310165168994,-2.28846993245824,
26.0460892486094));
#194743=CARTESIAN_POINT('Ctrl Pts',(-2.86937988279654,-12.132287640122,
25.1919557975691));
#194744=CARTESIAN_POINT('Ctrl Pts',(-2.7194329866564,-11.8727273971112,
25.2425323906157));
#194745=CARTESIAN_POINT('Ctrl Pts',(-2.37124646165796,-11.270018652236,
25.3556460226379));
#194746=CARTESIAN_POINT('Ctrl Pts',(-1.83772578352603,-10.3465270431457,
25.5136331773636));
#194747=CARTESIAN_POINT('Ctrl Pts',(-1.28129986702973,-9.38342945127175,
25.660924548063));
#194748=CARTESIAN_POINT('Ctrl Pts',(-0.763941974527924,-8.48799767391597,
25.7828056055014));
#194749=CARTESIAN_POINT('Ctrl Pts',(-0.284944008200512,-7.65900538253788,
25.8827592522394));
#194750=CARTESIAN_POINT('Ctrl Pts',(0.15901477025146,-6.89070394027084,
25.9644434042942));
#194751=CARTESIAN_POINT('Ctrl Pts',(0.577314953177748,-6.16685918611097,
26.031848822658));
#194752=CARTESIAN_POINT('Ctrl Pts',(0.982888342832524,-5.46509716350698,
26.0883813140983));
#194753=CARTESIAN_POINT('Ctrl Pts',(1.38639485018167,-4.76698370343485,
26.1359994905808));
#194754=CARTESIAN_POINT('Ctrl Pts',(1.79219300812342,-4.06499703915827,
26.175175864389));
#194755=CARTESIAN_POINT('Ctrl Pts',(2.20460520094072,-3.35168886064707,
26.2060886221224));
#194756=CARTESIAN_POINT('Ctrl Pts',(2.59298142051087,-2.68010380531436,
26.2266946438264));
#194757=CARTESIAN_POINT('Ctrl Pts',(2.84525943097265,-2.24398183305283,
26.2350607671833));
#194758=CARTESIAN_POINT('Ctrl Pts',(2.95696745826326,-2.05089946498902,
26.2377846979565));
#194759=CARTESIAN_POINT('',(3.49069627615883,-2.49788052349828,26.7004948629313));
#194760=CARTESIAN_POINT('',(-1.93062919050725,-11.8845856763457,25.77293682808));
#194761=CARTESIAN_POINT('Ctrl Pts',(3.49069627341481,-2.49788052191366,
26.7004948629312));
#194762=CARTESIAN_POINT('Ctrl Pts',(3.39751818287198,-2.65921290096429,
26.6978016298812));
#194763=CARTESIAN_POINT('Ctrl Pts',(3.304344422017,-2.82053774372343,26.6944438297057));
#194764=CARTESIAN_POINT('Ctrl Pts',(3.21117788964692,-2.98185005050556,
26.6904166857813));
#194765=CARTESIAN_POINT('Ctrl Pts',(3.0699151746618,-3.22643803544835,26.684310573748));
#194766=CARTESIAN_POINT('Ctrl Pts',(2.92866907753854,-3.47099720033825,
26.6766656536764));
#194767=CARTESIAN_POINT('Ctrl Pts',(2.78744786134979,-3.71551328976579,
26.6674717119427));
#194768=CARTESIAN_POINT('Ctrl Pts',(2.65056952419592,-3.95250994389102,
26.6585605051824));
#194769=CARTESIAN_POINT('Ctrl Pts',(2.51371456151858,-4.18946613123111,
26.6481940838383));
#194770=CARTESIAN_POINT('Ctrl Pts',(2.37689102941061,-4.42636791510836,
26.636366309242));
#194771=CARTESIAN_POINT('Ctrl Pts',(2.2403833962251,-4.66272273884613,26.6245658426767));
#194772=CARTESIAN_POINT('Ctrl Pts',(2.10390704880901,-4.8990234100873,26.6113107630291));
#194773=CARTESIAN_POINT('Ctrl Pts',(1.96746990256699,-5.13525622748261,
26.5965971048253));
#194774=CARTESIAN_POINT('Ctrl Pts',(1.83277964388061,-5.36846441280062,
26.5820718345137));
#194775=CARTESIAN_POINT('Ctrl Pts',(1.6981275890717,-5.60160647072763,26.5661250966691));
#194776=CARTESIAN_POINT('Ctrl Pts',(1.56352136588147,-5.83466919240095,
26.5487544593137));
#194777=CARTESIAN_POINT('Ctrl Pts',(1.42888128592269,-6.06779053506841,
26.5313794528169));
#194778=CARTESIAN_POINT('Ctrl Pts',(1.29428706070883,-6.30083250158833,
26.512579830427));
#194779=CARTESIAN_POINT('Ctrl Pts',(1.15974631114504,-6.53378189267329,
26.4923541528109));
#194780=CARTESIAN_POINT('Ctrl Pts',(1.02110665718875,-6.77382829552272,
26.4715122818178));
#194781=CARTESIAN_POINT('Ctrl Pts',(0.882523786924381,-7.01377639623871,
26.4491561398766));
#194782=CARTESIAN_POINT('Ctrl Pts',(0.744006039327729,-7.25361175125272,
26.4252849811237));
#194783=CARTESIAN_POINT('Ctrl Pts',(0.596466551779287,-7.5090677198105,
26.3998590801782));
#194784=CARTESIAN_POINT('Ctrl Pts',(0.449000946125722,-7.76439577802819,
26.372714387913));
#194785=CARTESIAN_POINT('Ctrl Pts',(0.301619300019951,-8.01957847055007,
26.3438508183403));
#194786=CARTESIAN_POINT('Ctrl Pts',(0.141115418738735,-8.29748154510355,
26.3124173592465));
#194787=CARTESIAN_POINT('Ctrl Pts',(-0.0192888865983321,-8.57521221611876,
26.2789453136209));
#194788=CARTESIAN_POINT('Ctrl Pts',(-0.179580572388858,-8.85274789137242,
26.2434354815961));
#194789=CARTESIAN_POINT('Ctrl Pts',(-0.353540349315367,-9.15394906670571,
26.2048977219658));
#194790=CARTESIAN_POINT('Ctrl Pts',(-0.527367481657137,-9.45492057385565,
26.1639598346245));
#194791=CARTESIAN_POINT('Ctrl Pts',(-0.701045291511235,-9.75563352712584,
26.1206238749671));
#194792=CARTESIAN_POINT('Ctrl Pts',(-0.887273811742588,-10.0780773001617,
26.0741562712671));
#194793=CARTESIAN_POINT('Ctrl Pts',(-1.07333064830307,-10.4002238006902,
26.0249314820209));
#194794=CARTESIAN_POINT('Ctrl Pts',(-1.25919530874391,-10.7220375374914,
25.9729531675814));
#194795=CARTESIAN_POINT('Ctrl Pts',(-1.45912154900529,-11.0681980733915,
25.9170424368575));
#194796=CARTESIAN_POINT('Ctrl Pts',(-1.65882543502917,-11.4139735905169,
25.8579457850957));
#194797=CARTESIAN_POINT('Ctrl Pts',(-1.85828151600042,-11.759320011262,
25.7956690625971));
#194798=CARTESIAN_POINT('Ctrl Pts',(-1.88240103847531,-11.8010815394953,
25.7881381575445));
#194799=CARTESIAN_POINT('Ctrl Pts',(-1.90651693724018,-11.8428367929597,
25.780560749636));
#194800=CARTESIAN_POINT('Ctrl Pts',(-1.93062916741591,-11.8845856939394,
25.7729368513924));
#194801=CARTESIAN_POINT('',(-1.93732859492378,-11.8814274064849,25.6860953098619));
#194802=CARTESIAN_POINT('Ctrl Pts',(-1.93062916166499,-11.8845856839901,
25.7729368280847));
#194803=CARTESIAN_POINT('Ctrl Pts',(-1.9306270542374,-11.8845866769589,
25.7583876401998));
#194804=CARTESIAN_POINT('Ctrl Pts',(-1.93118682200137,-11.8843229648618,
25.7438546097958));
#194805=CARTESIAN_POINT('Ctrl Pts',(-1.93342447984852,-11.8832683594447,
25.7148651149795));
#194806=CARTESIAN_POINT('Ctrl Pts',(-1.93510088957502,-11.8824781626628,
25.700430901272));
#194807=CARTESIAN_POINT('Ctrl Pts',(-1.9373285951842,-11.8814274076799,
25.6860953098149));
#194808=CARTESIAN_POINT('',(-2.59441211482581,-12.0253126556514,25.1928385533856));
#194809=CARTESIAN_POINT('Ctrl Pts',(-1.93732859433371,-11.8814274061042,
25.6860953097982));
#194810=CARTESIAN_POINT('Ctrl Pts',(-1.94132542922087,-11.8795421956286,
25.6603751289063));
#194811=CARTESIAN_POINT('Ctrl Pts',(-1.94801012118724,-11.8785800539669,
25.6351747507894));
#194812=CARTESIAN_POINT('Ctrl Pts',(-1.96681846212265,-11.8783025646997,
25.5841120201654));
#194813=CARTESIAN_POINT('Ctrl Pts',(-1.97926715542742,-11.8791348333897,
25.5586131695014));
#194814=CARTESIAN_POINT('Ctrl Pts',(-2.02647445794121,-11.8844651146119,
25.4798819891167));
#194815=CARTESIAN_POINT('Ctrl Pts',(-2.06951991261789,-11.892203589197,
25.4319048674289));
#194816=CARTESIAN_POINT('Ctrl Pts',(-2.18338371621591,-11.9160965868278,
25.3348262597305));
#194817=CARTESIAN_POINT('Ctrl Pts',(-2.26336178756242,-11.9353158312609,
25.2878521833006));
#194818=CARTESIAN_POINT('Ctrl Pts',(-2.44503482270034,-11.9827349955824,
25.2168581389387));
#194819=CARTESIAN_POINT('Ctrl Pts',(-2.52955650396316,-12.0065416458957,
25.2007719996906));
#194820=CARTESIAN_POINT('Ctrl Pts',(-2.59139751834105,-12.0244430522408,
25.1931974080795));
#194821=CARTESIAN_POINT('Ctrl Pts',(-2.59306948738566,-12.0249234303432,
25.1929969605187));
#194822=CARTESIAN_POINT('Ctrl Pts',(-2.59441230482101,-12.0253120292514,
25.1928386273492));
#194823=CARTESIAN_POINT('',(3.05844832901492,-2.24497630885153,26.200474119026));
#194824=CARTESIAN_POINT('Ctrl Pts',(-2.5944108257962,-12.0253111097699,
25.1928388744476));
#194825=CARTESIAN_POINT('Ctrl Pts',(-2.4818144557765,-11.8304184576624,
25.2301276226471));
#194826=CARTESIAN_POINT('Ctrl Pts',(-2.36913257607235,-11.6353797143015,
25.2663940585514));
#194827=CARTESIAN_POINT('Ctrl Pts',(-2.25636973227303,-11.4402029743965,
25.3016367673241));
#194828=CARTESIAN_POINT('Ctrl Pts',(-2.05818441287633,-11.0971718549828,
25.3635772723629));
#194829=CARTESIAN_POINT('Ctrl Pts',(-1.85974899941478,-10.7537144711051,
25.4223555351579));
#194830=CARTESIAN_POINT('Ctrl Pts',(-1.66108806596412,-10.4098749750952,
25.4779649032821));
#194831=CARTESIAN_POINT('Ctrl Pts',(-1.47639968311474,-10.0902189693829,
25.5296630610012));
#194832=CARTESIAN_POINT('Ctrl Pts',(-1.29151638796088,-9.7702327119859,
25.5786224080062));
#194833=CARTESIAN_POINT('Ctrl Pts',(-1.10645778484724,-9.44995184518348,
25.6248384292616));
#194834=CARTESIAN_POINT('Ctrl Pts',(-0.933871017499257,-9.15125598065885,
25.6679397689127));
#194835=CARTESIAN_POINT('Ctrl Pts',(-0.761131775353618,-8.85230387842824,
25.7086550900483));
#194836=CARTESIAN_POINT('Ctrl Pts',(-0.588255817406633,-8.55312464116992,
25.7469814207784));
#194837=CARTESIAN_POINT('Ctrl Pts',(-0.428962770965597,-8.27745199876858,
25.7822964411743));
#194838=CARTESIAN_POINT('Ctrl Pts',(-0.269553648333201,-8.00158651129323,
25.8155831305019));
#194839=CARTESIAN_POINT('Ctrl Pts',(-0.110040569559118,-7.7255510353649,
25.8468397433793));
#194840=CARTESIAN_POINT('Ctrl Pts',(0.0364312974360104,-7.47208322052018,
25.8755409287574));
#194841=CARTESIAN_POINT('Ctrl Pts',(0.182990817271218,-7.21847207628286,
25.9025304118394));
#194842=CARTESIAN_POINT('Ctrl Pts',(0.329628833314288,-6.96473535504481,
25.9278073198537));
#194843=CARTESIAN_POINT('Ctrl Pts',(0.467300248157514,-6.72651409187438,
25.9515385989797));
#194844=CARTESIAN_POINT('Ctrl Pts',(0.60504085296003,-6.48818213969406,
25.9737603402226));
#194845=CARTESIAN_POINT('Ctrl Pts',(0.74284329335832,-6.24975428332476,
25.9944722536905));
#194846=CARTESIAN_POINT('Ctrl Pts',(0.876571595443494,-6.01837556238223,
26.0145718180594));
#194847=CARTESIAN_POINT('Ctrl Pts',(1.01035813082724,-5.78690652424854,
26.033249511238));
#194848=CARTESIAN_POINT('Ctrl Pts',(1.1441964519797,-5.5553607930284,26.0505055311861));
#194849=CARTESIAN_POINT('Ctrl Pts',(1.27800113079175,-5.32387326442375,
26.0677572135656));
#194850=CARTESIAN_POINT('Ctrl Pts',(1.41185756934149,-5.0923090812833,26.0835879373404));
#194851=CARTESIAN_POINT('Ctrl Pts',(1.54575969903277,-4.8606820283328,26.0979984822317));
#194852=CARTESIAN_POINT('Ctrl Pts',(1.6813985068714,-4.62605082867952,26.112595928395));
#194853=CARTESIAN_POINT('Ctrl Pts',(1.81708419874354,-4.39135511782951,
26.1257361180227));
#194854=CARTESIAN_POINT('Ctrl Pts',(1.95281107334182,-4.15660941769687,
26.1374206744249));
#194855=CARTESIAN_POINT('Ctrl Pts',(2.08885205183762,-3.92132046082452,
26.1491322716375));
#194856=CARTESIAN_POINT('Ctrl Pts',(2.22493440389286,-3.68598128302864,
26.1593814904647));
#194857=CARTESIAN_POINT('Ctrl Pts',(2.36105323578478,-3.45060696301815,
26.1681711453447));
#194858=CARTESIAN_POINT('Ctrl Pts',(2.50149086069079,-3.20776466113585,
26.177239679345));
#194859=CARTESIAN_POINT('Ctrl Pts',(2.64196731702889,-2.96488495167026,
26.1847545616718));
#194860=CARTESIAN_POINT('Ctrl Pts',(2.7824793766311,-2.7219838648827,26.190720755969));
#194861=CARTESIAN_POINT('Ctrl Pts',(2.87445347833632,-2.5629896168175,26.1946260105261));
#194862=CARTESIAN_POINT('Ctrl Pts',(2.96644283439257,-2.40398620955816,
26.1978677239537));
#194863=CARTESIAN_POINT('Ctrl Pts',(3.0584468807217,-2.244979240335,26.2004482434478));
#194864=CARTESIAN_POINT('Ctrl Pts',(3.49069627341482,-2.49788052191363,
26.7004948629311));
#194865=CARTESIAN_POINT('Ctrl Pts',(3.49073916609711,-2.49780972821105,
26.6774034196709));
#194866=CARTESIAN_POINT('Ctrl Pts',(3.48939369508566,-2.49693607810537,
26.6542725904812));
#194867=CARTESIAN_POINT('Ctrl Pts',(3.48666763764233,-2.49526495852925,
26.6313619181301));
#194868=CARTESIAN_POINT('Ctrl Pts',(3.48383520222739,-2.49352862744732,
26.6075572107472));
#194869=CARTESIAN_POINT('Ctrl Pts',(3.47951296707143,-2.49093175389006,
26.5839909196777));
#194870=CARTESIAN_POINT('Ctrl Pts',(3.47375275799698,-2.48750485511885,
26.5609267098089));
#194871=CARTESIAN_POINT('Ctrl Pts',(3.46749930278105,-2.48378451133995,
26.5358875138976));
#194872=CARTESIAN_POINT('Ctrl Pts',(3.4595517075741,-2.479086287604,26.511440612293));
#194873=CARTESIAN_POINT('Ctrl Pts',(3.45001592068282,-2.47347145577935,
26.4878803025922));
#194874=CARTESIAN_POINT('Ctrl Pts',(3.4394167070565,-2.46723046039386,26.4616925575777));
#194875=CARTESIAN_POINT('Ctrl Pts',(3.42685584034492,-2.45985731730841,
26.4366001289087));
#194876=CARTESIAN_POINT('Ctrl Pts',(3.41251535199683,-2.45145639013469,
26.4129506992969));
#194877=CARTESIAN_POINT('Ctrl Pts',(3.39817486364874,-2.44305546296097,
26.3893012696851));
#194878=CARTESIAN_POINT('Ctrl Pts',(3.38205480934319,-2.43362676233433,
26.3670934482045));
#194879=CARTESIAN_POINT('Ctrl Pts',(3.36436574116814,-2.42329049862298,
26.3466349726597));
#194880=CARTESIAN_POINT('Ctrl Pts',(3.34606573921756,-2.41259724761577,
26.3254699153107));
#194881=CARTESIAN_POINT('Ctrl Pts',(3.32614731647881,-2.40096786419017,
26.3062476747149));
#194882=CARTESIAN_POINT('Ctrl Pts',(3.3049050904383,-2.38857395101682,26.2892354189849));
#194883=CARTESIAN_POINT('Ctrl Pts',(3.28602165622199,-2.3775562900784,26.2741122482148));
#194884=CARTESIAN_POINT('Ctrl Pts',(3.26609167801225,-2.36593421668344,
26.2607350633511));
#194885=CARTESIAN_POINT('Ctrl Pts',(3.2453489143868,-2.35384334489018,26.2492672387384));
#194886=CARTESIAN_POINT('Ctrl Pts',(3.22579812747523,-2.34244727143181,
26.2384584092406));
#194887=CARTESIAN_POINT('Ctrl Pts',(3.2055250345229,-2.33063459532658,26.2293463604726));
#194888=CARTESIAN_POINT('Ctrl Pts',(3.18475564164803,-2.31853593070046,
26.2220428380708));
#194889=CARTESIAN_POINT('Ctrl Pts',(3.16432975232082,-2.30663736504912,
26.2148601081194));
#194890=CARTESIAN_POINT('Ctrl Pts',(3.14342387955226,-2.29446223092312,
26.2094276574859));
#194891=CARTESIAN_POINT('Ctrl Pts',(3.12228509932584,-2.2821526785713,26.2058143070772));
#194892=CARTESIAN_POINT('Ctrl Pts',(3.10268264766416,-2.27073776236664,
26.2024635684837));
#194893=CARTESIAN_POINT('Ctrl Pts',(3.08288062650547,-2.25920767567485,
26.2006775612386));
#194894=CARTESIAN_POINT('Ctrl Pts',(3.06309779096739,-2.2476876112972,26.2004684375234));
#194895=CARTESIAN_POINT('Ctrl Pts',(3.06154732494133,-2.24678473423486,
26.2004520475971));
#194896=CARTESIAN_POINT('Ctrl Pts',(3.05999698511543,-2.24588192314246,
26.2004453186799));
#194897=CARTESIAN_POINT('Ctrl Pts',(3.05844688072182,-2.24497924033508,
26.2004482434478));
#194898=CARTESIAN_POINT('Ctrl Pts',(0.980644263730781,-0.91892443816235,
26.8900701595567));
#194899=CARTESIAN_POINT('Ctrl Pts',(0.874853693051421,-1.10196758466273,
26.8872687893731));
#194900=CARTESIAN_POINT('Ctrl Pts',(0.600744694033466,-1.57627148080294,
26.8777978159419));
#194901=CARTESIAN_POINT('Ctrl Pts',(0.135796914207305,-2.38089132565918,
26.8519256256221));
#194902=CARTESIAN_POINT('Ctrl Pts',(-0.429549065643897,-3.35936505211819,
26.8046988519031));
#194903=CARTESIAN_POINT('Ctrl Pts',(-1.03080874675811,-4.40008507728834,
26.7357936493467));
#194904=CARTESIAN_POINT('Ctrl Pts',(-1.63822720782271,-5.45153042753611,
26.6465510918518));
#194905=CARTESIAN_POINT('Ctrl Pts',(-2.24228223058745,-6.49720002973453,
26.5386036080692));
#194906=CARTESIAN_POINT('Ctrl Pts',(-2.8600158383626,-7.56658437195114,
26.4085323239881));
#194907=CARTESIAN_POINT('Ctrl Pts',(-3.51721367689755,-8.70431796649655,
26.2479862685811));
#194908=CARTESIAN_POINT('Ctrl Pts',(-4.20052835238558,-9.88729176366149,
26.0559915607687));
#194909=CARTESIAN_POINT('Ctrl Pts',(-4.66524457742111,-10.6918362973951,
25.9078041409443));
#194910=CARTESIAN_POINT('Ctrl Pts',(-4.89386008731621,-11.0876319572938,
25.8306142351496));
#194911=CARTESIAN_POINT('Ctrl Pts',(0.81549009933596,-0.816631136137147,
26.4119141674468));
#194912=CARTESIAN_POINT('Ctrl Pts',(0.710493797447,-0.998621867812943,26.4090636056089));
#194913=CARTESIAN_POINT('Ctrl Pts',(0.438415645768799,-1.47017239308525,
26.3994943684332));
#194914=CARTESIAN_POINT('Ctrl Pts',(-0.0231799549134593,-2.27003495811658,
26.3735686425194));
#194915=CARTESIAN_POINT('Ctrl Pts',(-0.584554386769085,-3.24263028081518,
26.3264332494527));
#194916=CARTESIAN_POINT('Ctrl Pts',(-1.18167680749821,-4.27702372129346,
26.2577897395312));
#194917=CARTESIAN_POINT('Ctrl Pts',(-1.78498021524682,-5.32202376165458,
26.1689699090627));
#194918=CARTESIAN_POINT('Ctrl Pts',(-2.38498952709939,-6.36124589537133,
26.0615886629505));
#194919=CARTESIAN_POINT('Ctrl Pts',(-2.998622250389,-7.42400777522818,25.9322398830985));
#194920=CARTESIAN_POINT('Ctrl Pts',(-3.65148895601266,-8.55467104291108,
25.772619102467));
#194921=CARTESIAN_POINT('Ctrl Pts',(-4.33032817998097,-9.73027220214533,
25.5817592948228));
#194922=CARTESIAN_POINT('Ctrl Pts',(-4.79201579089107,-10.5297912560496,
25.4344628396771));
#194923=CARTESIAN_POINT('Ctrl Pts',(-5.01914431635647,-10.9231124662827,
25.3577398653849));
#194924=CARTESIAN_POINT('Ctrl Pts',(1.13299992030711,-0.994724704553107,
26.0460683470735));
#194925=CARTESIAN_POINT('Ctrl Pts',(1.02861024320184,-1.17591208787999,
26.0433531943886));
#194926=CARTESIAN_POINT('Ctrl Pts',(0.758081353381854,-1.64536345089573,
26.0341176108571));
#194927=CARTESIAN_POINT('Ctrl Pts',(0.299036883619124,-2.4416079299337,
26.0087112845451));
#194928=CARTESIAN_POINT('Ctrl Pts',(-0.259321789416518,-3.40974231726335,
25.9621789948711));
#194929=CARTESIAN_POINT('Ctrl Pts',(-0.853308135843776,-4.43934273279979,
25.8941812401363));
#194930=CARTESIAN_POINT('Ctrl Pts',(-1.45349635671636,-5.47946572154615,
25.8060448823996));
#194931=CARTESIAN_POINT('Ctrl Pts',(-2.05044586502829,-6.51381340418538,
25.6993901867612));
#194932=CARTESIAN_POINT('Ctrl Pts',(-2.66097929362601,-7.57157182896691,
25.570843493522));
#194933=CARTESIAN_POINT('Ctrl Pts',(-3.31057461962324,-8.6968961280985,
25.4121516177496));
#194934=CARTESIAN_POINT('Ctrl Pts',(-3.98603512686961,-9.86693253057609,
25.2223509020946));
#194935=CARTESIAN_POINT('Ctrl Pts',(-4.44543720542981,-10.6626597860063,
25.0758444951605));
#194936=CARTESIAN_POINT('Ctrl Pts',(-4.67144375310824,-11.0541142428522,
24.9995278836088));
#194937=CARTESIAN_POINT('Ctrl Pts',(1.54674163743266,-1.23645257443997,
26.2377931454559));
#194938=CARTESIAN_POINT('Ctrl Pts',(1.4420326356089,-1.41806340831238,26.2352331999828));
#194939=CARTESIAN_POINT('Ctrl Pts',(1.17068585990921,-1.88862464682259,
26.2263571070633));
#194940=CARTESIAN_POINT('Ctrl Pts',(0.710286564646339,-2.6867937031659,
26.2014109694543));
#194941=CARTESIAN_POINT('Ctrl Pts',(0.150317467755841,-3.65731389825982,
26.1552594856812));
#194942=CARTESIAN_POINT('Ctrl Pts',(-0.445350816406531,-4.68948830199395,
26.0875056186453));
#194943=CARTESIAN_POINT('Ctrl Pts',(-1.04721512153958,-5.73223821578097,
25.9994816440246));
#194944=CARTESIAN_POINT('Ctrl Pts',(-1.6458147327603,-6.76921701987965,
25.892829548093));
#194945=CARTESIAN_POINT('Ctrl Pts',(-2.25802251881412,-7.82968055947009,
25.7641883275116));
#194946=CARTESIAN_POINT('Ctrl Pts',(-2.90938772077084,-8.95789515420006,
25.6052984433497));
#194947=CARTESIAN_POINT('Ctrl Pts',(-3.58667838527559,-10.1309473865237,
25.4151920209996));
#194948=CARTESIAN_POINT('Ctrl Pts',(-4.04731966923762,-10.9287314107459,
25.2684132000184));
#194949=CARTESIAN_POINT('Ctrl Pts',(-4.2739347723569,-11.3211987852227,
25.1919478107102));
#194950=CARTESIAN_POINT('',(1.32859497493016,-1.24448537087375,26.2004827893423));
#194951=CARTESIAN_POINT('',(0.892838282724284,-0.997502627750606,26.7004859000474));
#194952=CARTESIAN_POINT('Ctrl Pts',(1.32859481355743,-1.2444855559247,26.200500378695));
#194953=CARTESIAN_POINT('Ctrl Pts',(1.31558719648259,-1.23678338261833,
26.200474163934));
#194954=CARTESIAN_POINT('Ctrl Pts',(1.3018230401606,-1.22867530535789,26.2011304764787));
#194955=CARTESIAN_POINT('Ctrl Pts',(1.2873755823225,-1.22020362227022,26.2027107736555));
#194956=CARTESIAN_POINT('Ctrl Pts',(1.27343148387743,-1.21202709846281,
26.204236012189));
#194957=CARTESIAN_POINT('Ctrl Pts',(1.25885053111072,-1.20351166951761,
26.2066226205452));
#194958=CARTESIAN_POINT('Ctrl Pts',(1.24373943024134,-1.19471896346689,
26.2100986424683));
#194959=CARTESIAN_POINT('Ctrl Pts',(1.2293761775149,-1.18636140829951,26.2134026361214));
#194960=CARTESIAN_POINT('Ctrl Pts',(1.21453387403406,-1.17775329660365,
26.2176915381035));
#194961=CARTESIAN_POINT('Ctrl Pts',(1.19934446158408,-1.16897083137876,
26.2231619254134));
#194962=CARTESIAN_POINT('Ctrl Pts',(1.18456401936714,-1.16042483131416,
26.2284850242366));
#194963=CARTESIAN_POINT('Ctrl Pts',(1.16945480353457,-1.15171367973264,
26.2349275175342));
#194964=CARTESIAN_POINT('Ctrl Pts',(1.15417906805299,-1.14293108657913,
26.2426616648907));
#194965=CARTESIAN_POINT('Ctrl Pts',(1.13951870468479,-1.13450229392945,
26.2500842476349));
#194966=CARTESIAN_POINT('Ctrl Pts',(1.12470508145309,-1.12600776542275,
26.2586971258286));
#194967=CARTESIAN_POINT('Ctrl Pts',(1.10991936268768,-1.11755213280105,
26.2686350734277));
#194968=CARTESIAN_POINT('Ctrl Pts',(1.09683261499387,-1.11006810497207,
26.2774310890214));
#194969=CARTESIAN_POINT('Ctrl Pts',(1.08376825362433,-1.10261485174752,
26.2872652840461));
#194970=CARTESIAN_POINT('Ctrl Pts',(1.07087686376126,-1.09527934388593,
26.298212732306));
#194971=CARTESIAN_POINT('Ctrl Pts',(1.05709650587723,-1.08743799204821,
26.3099150977251));
#194972=CARTESIAN_POINT('Ctrl Pts',(1.04351353041569,-1.07973103017073,
26.3228905401646));
#194973=CARTESIAN_POINT('Ctrl Pts',(1.0303409220454,-1.07228146831749,26.3371996498279));
#194974=CARTESIAN_POINT('Ctrl Pts',(1.01745903661901,-1.06499632026081,
26.3511929536638));
#194975=CARTESIAN_POINT('Ctrl Pts',(1.0049699259555,-1.05795752157721,26.366462237286));
#194976=CARTESIAN_POINT('Ctrl Pts',(0.993098249302268,-1.05129482502567,
26.3830247815437));
#194977=CARTESIAN_POINT('Ctrl Pts',(0.981588740480069,-1.04483538656727,
26.399082054229));
#194978=CARTESIAN_POINT('Ctrl Pts',(0.97065999996526,-1.03872970215806,
26.4163552575926));
#194979=CARTESIAN_POINT('Ctrl Pts',(0.960535408436576,-1.03310678611507,
26.4348162337951));
#194980=CARTESIAN_POINT('Ctrl Pts',(0.956275333252787,-1.03074085905249,
26.4425839690529));
#194981=CARTESIAN_POINT('Ctrl Pts',(0.952157821345801,-1.02846051499009,
26.4505614154945));
#194982=CARTESIAN_POINT('Ctrl Pts',(0.948200238419069,-1.02627578355257,
26.4587438093036));
#194983=CARTESIAN_POINT('Ctrl Pts',(0.939187054135801,-1.02130017409084,
26.477378775303));
#194984=CARTESIAN_POINT('Ctrl Pts',(0.931003094310116,-1.01682031759305,
26.4970801200745));
#194985=CARTESIAN_POINT('Ctrl Pts',(0.923858389557749,-1.01295751799916,
26.5177572557448));
#194986=CARTESIAN_POINT('Ctrl Pts',(0.916850502890714,-1.00916868938976,
26.5380384329801));
#194987=CARTESIAN_POINT('Ctrl Pts',(0.910842968690248,-1.00597381088762,
26.5592585696317));
#194988=CARTESIAN_POINT('Ctrl Pts',(0.906034483249947,-1.00348764025403,
26.5812830481328));
#194989=CARTESIAN_POINT('Ctrl Pts',(0.901363083983137,-1.00107234840817,
26.6026796259116));
#194990=CARTESIAN_POINT('Ctrl Pts',(0.897823860452268,-0.999326231539966,
26.6248353195042));
#194991=CARTESIAN_POINT('Ctrl Pts',(0.895591898593465,-0.998350411163559,
26.6475788143841));
#194992=CARTESIAN_POINT('Ctrl Pts',(0.893891475905726,-0.997606981296844,
26.6649059718979));
#194993=CARTESIAN_POINT('Ctrl Pts',(0.892949748852226,-0.9973106092284,
26.6825733378379));
#194994=CARTESIAN_POINT('Ctrl Pts',(0.892838281861246,-0.997502627251982,
26.7004859000474));
#194995=CARTESIAN_POINT('',(-4.31865329986955,-11.0294739932738,25.1928381437574));
#194996=CARTESIAN_POINT('Ctrl Pts',(1.32859498637828,-1.24448537746128,
26.200465553497));
#194997=CARTESIAN_POINT('Ctrl Pts',(1.24334148136398,-1.3923668268211,26.1980705488977));
#194998=CARTESIAN_POINT('Ctrl Pts',(1.15808431132074,-1.54023573300023,
26.1951046866364));
#194999=CARTESIAN_POINT('Ctrl Pts',(1.07282705763843,-1.68808967110891,
26.1915660396342));
#195000=CARTESIAN_POINT('Ctrl Pts',(0.906292792386907,-1.97689497369581,
26.1846539476649));
#195001=CARTESIAN_POINT('Ctrl Pts',(0.739758208013797,-2.26564316652713,
26.1755564303158));
#195002=CARTESIAN_POINT('Ctrl Pts',(0.573244293299311,-2.55431537520451,
26.1642651720801));
#195003=CARTESIAN_POINT('Ctrl Pts',(0.384321650841599,-2.88183585036123,
26.1514543847884));
#195004=CARTESIAN_POINT('Ctrl Pts',(0.19542561565224,-3.20925851399991,
26.1358196781504));
#195005=CARTESIAN_POINT('Ctrl Pts',(0.00658392432889343,-3.53655111117746,
26.1173546540575));
#195006=CARTESIAN_POINT('Ctrl Pts',(-0.197624206508138,-3.8904761848093,
26.0973870927131));
#195007=CARTESIAN_POINT('Ctrl Pts',(-0.40176878949822,-4.24424916319836,
26.0741098556392));
#195008=CARTESIAN_POINT('Ctrl Pts',(-0.605817615021707,-4.59782662372902,
26.0475197028723));
#195009=CARTESIAN_POINT('Ctrl Pts',(-0.808132592388944,-4.94839965810655,
26.0211554925347));
#195010=CARTESIAN_POINT('Ctrl Pts',(-1.01035343271846,-5.29878048322246,
25.9915344284828));
#195011=CARTESIAN_POINT('Ctrl Pts',(-1.21245054946897,-5.64892560360391,
25.958656442865));
#195012=CARTESIAN_POINT('Ctrl Pts',(-1.4076901308411,-5.9871896413199,25.9268940691529));
#195013=CARTESIAN_POINT('Ctrl Pts',(-1.60281424252894,-6.32523369872558,
25.8920920509112));
#195014=CARTESIAN_POINT('Ctrl Pts',(-1.79779736572208,-6.66301833651119,
25.8542521705724));
#195015=CARTESIAN_POINT('Ctrl Pts',(-1.99882408196082,-7.01127276703858,
25.8152394254547));
#195016=CARTESIAN_POINT('Ctrl Pts',(-2.19970093424536,-7.3592514470505,
25.7729975797997));
#195017=CARTESIAN_POINT('Ctrl Pts',(-2.40040048266138,-7.70691053277034,
25.7275301868905));
#195018=CARTESIAN_POINT('Ctrl Pts',(-2.61637194334824,-8.08102418253355,
25.6786030251816));
#195019=CARTESIAN_POINT('Ctrl Pts',(-2.83213809022868,-8.45476774944956,
25.6259407538754));
#195020=CARTESIAN_POINT('Ctrl Pts',(-3.04766521886428,-8.82808612047143,
25.569549570664));
#195021=CARTESIAN_POINT('Ctrl Pts',(-3.28214554147948,-9.23423365572518,
25.5081994152762));
#195022=CARTESIAN_POINT('Ctrl Pts',(-3.51634295951591,-9.6398779245223,
25.442435679472));
#195023=CARTESIAN_POINT('Ctrl Pts',(-3.75021472744862,-10.0449478841347,
25.3722684315082));
#195024=CARTESIAN_POINT('Ctrl Pts',(-3.93991600829085,-10.3735137937714,
25.3153534095303));
#195025=CARTESIAN_POINT('Ctrl Pts',(-4.12940303157708,-10.7017018436105,
25.2555411498666));
#195026=CARTESIAN_POINT('Ctrl Pts',(-4.31865320884802,-11.0294740449544,
25.1928381391891));
#195027=CARTESIAN_POINT('Ctrl Pts',(-4.31865340290265,-11.0294739575266,
25.1928381337536));
#195028=CARTESIAN_POINT('Ctrl Pts',(-4.3190026269172,-11.0280566891933,
25.1930034529681));
#195029=CARTESIAN_POINT('Ctrl Pts',(-4.31939250086735,-11.0264846486936,
25.1931901571096));
#195030=CARTESIAN_POINT('Ctrl Pts',(-4.33611448684132,-10.9586446129009,
25.2014094024646));
#195031=CARTESIAN_POINT('Ctrl Pts',(-4.35777941286297,-10.8737163430936,
25.2184475581196));
#195032=CARTESIAN_POINT('Ctrl Pts',(-4.40698040337601,-10.6948407679835,
25.2894039774719));
#195033=CARTESIAN_POINT('Ctrl Pts',(-4.43019867518608,-10.6164594690028,
25.3364987301168));
#195034=CARTESIAN_POINT('Ctrl Pts',(-4.46616308173368,-10.5068981971496,
25.4334679608706));
#195035=CARTESIAN_POINT('Ctrl Pts',(-4.48083235261393,-10.4662427838736,
25.4812061335357));
#195036=CARTESIAN_POINT('Ctrl Pts',(-4.49963332045037,-10.4232106483724,
25.5594508109899));
#195037=CARTESIAN_POINT('Ctrl Pts',(-4.50508492200399,-10.4121444361314,
25.5847865796026));
#195038=CARTESIAN_POINT('Ctrl Pts',(-4.51464495510955,-10.3961718619371,
25.6355140428233));
#195039=CARTESIAN_POINT('Ctrl Pts',(-4.51878721075158,-10.3909169908359,
25.660548537218));
#195040=CARTESIAN_POINT('Ctrl Pts',(-4.52239302114943,-10.3884141193344,
25.6860952959017));
#195041=CARTESIAN_POINT('Ctrl Pts',(-4.52847665039682,-10.3841896162165,
25.7729151915445));
#195042=CARTESIAN_POINT('Ctrl Pts',(-4.42704150519888,-10.208560636873,
25.8049876911468));
#195043=CARTESIAN_POINT('Ctrl Pts',(-4.32554145471315,-10.0328192869177,
25.8362374674364));
#195044=CARTESIAN_POINT('Ctrl Pts',(-4.22397984476923,-9.85697135853712,
25.8666636306606));
#195045=CARTESIAN_POINT('Ctrl Pts',(-3.98849152423772,-9.44923724181479,
25.9372120010715));
#195046=CARTESIAN_POINT('Ctrl Pts',(-3.75267224432008,-9.04093013300411,
26.0033324203338));
#195047=CARTESIAN_POINT('Ctrl Pts',(-3.51656377781062,-8.63212233979283,
26.0650163281974));
#195048=CARTESIAN_POINT('Ctrl Pts',(-3.29954006479603,-8.25635866429423,
26.1217142980573));
#195049=CARTESIAN_POINT('Ctrl Pts',(-3.08227202587112,-7.88017197426171,
26.1746639807259));
#195050=CARTESIAN_POINT('Ctrl Pts',(-2.86479222107218,-7.50361862872808,
26.2238608277012));
#195051=CARTESIAN_POINT('Ctrl Pts',(-2.66269095771982,-7.15369231293892,
26.2695788424652));
#195052=CARTESIAN_POINT('Ctrl Pts',(-2.46040681852918,-6.80344936257626,
26.3120560012064));
#195053=CARTESIAN_POINT('Ctrl Pts',(-2.2579658892262,-6.45293492742724,
26.3512906128502));
#195054=CARTESIAN_POINT('Ctrl Pts',(-2.06161104910734,-6.11295819391785,
26.3893456935247));
#195055=CARTESIAN_POINT('Ctrl Pts',(-1.86510870438056,-5.77272605392608,
26.4243502612703));
#195056=CARTESIAN_POINT('Ctrl Pts',(-1.66848256887697,-5.43227955133261,
26.4563049394377));
#195057=CARTESIAN_POINT('Ctrl Pts',(-1.4649501834176,-5.07987528616837,
26.4893819861759));
#195058=CARTESIAN_POINT('Ctrl Pts',(-1.26128515819481,-4.72724133575412,
26.5191911335514));
#195059=CARTESIAN_POINT('Ctrl Pts',(-1.05751408765109,-4.37442373010299,
26.5457363607058));
#195060=CARTESIAN_POINT('Ctrl Pts',(-0.851996683677996,-4.01858245098651,
26.5725090824574));
#195061=CARTESIAN_POINT('Ctrl Pts',(-0.646371408522697,-3.66255435567794,
26.5959617001855));
#195062=CARTESIAN_POINT('Ctrl Pts',(-0.44066565027336,-3.30638686123677,
26.616103686506));
#195063=CARTESIAN_POINT('Ctrl Pts',(-0.250439027298341,-2.97702058458228,
26.6347300101948));
#195064=CARTESIAN_POINT('Ctrl Pts',(-0.060143577652596,-2.64753509910804,
26.650525199212));
#195065=CARTESIAN_POINT('Ctrl Pts',(0.130199111826172,-2.3179678028562,
26.6635035976135));
#195066=CARTESIAN_POINT('Ctrl Pts',(0.297964631391494,-2.02749156319143,
26.6749425856664));
#195067=CARTESIAN_POINT('Ctrl Pts',(0.465766849132123,-1.73695176972814,
26.6841933708967));
#195068=CARTESIAN_POINT('Ctrl Pts',(0.633591549800769,-1.446373116449,26.6912730578559));
#195069=CARTESIAN_POINT('Ctrl Pts',(0.72000189714899,-1.29675865408586,
26.6949182793685));
#195070=CARTESIAN_POINT('Ctrl Pts',(0.806418204651962,-1.14713388954769,
26.6979879294598));
#195071=CARTESIAN_POINT('Ctrl Pts',(0.892838284380185,-0.997502628706999,
26.7004859000473));
#195072=CARTESIAN_POINT('Origin',(5.74151140047043,4.3984809578923,25.6860953105532));
#195073=CARTESIAN_POINT('',(-12.6498754899837,3.40570948682412,25.1928381526599));
#195074=CARTESIAN_POINT('Origin',(5.74151140046375,4.39848095819926,25.1928381645016));
#195075=CARTESIAN_POINT('Ctrl Pts',(-12.6498754808645,3.40570911201539,
25.1928381442289));
#195076=CARTESIAN_POINT('Ctrl Pts',(-12.6488552849749,3.40472873439793,
25.1929983939896));
#195077=CARTESIAN_POINT('Ctrl Pts',(-12.6476246751675,3.40354180625226,
25.1931954156055));
#195078=CARTESIAN_POINT('Ctrl Pts',(-12.6006478121618,3.35840170512924,
25.2008602515197));
#195079=CARTESIAN_POINT('Ctrl Pts',(-12.5379196136707,3.29723876766991,
25.2170316996505));
#195080=CARTESIAN_POINT('Ctrl Pts',(-12.4062275926952,3.16381819157215,
25.2879852887414));
#195081=CARTESIAN_POINT('Ctrl Pts',(-12.3496269184501,3.10419382774924,
25.3349698396146));
#195082=CARTESIAN_POINT('Ctrl Pts',(-12.2720676167681,3.01759269980337,
25.4320392074312));
#195083=CARTESIAN_POINT('Ctrl Pts',(-12.2438742674932,2.98421529101404,
25.479995835697));
#195084=CARTESIAN_POINT('Ctrl Pts',(-12.2156859333939,2.94603312818168,
25.5586852050612));
#195085=CARTESIAN_POINT('Ctrl Pts',(-12.2087486216654,2.93567771586396,
25.584170034235));
#195086=CARTESIAN_POINT('Ctrl Pts',(-12.1995947849384,2.9192641675202,25.6352039340431));
#195087=CARTESIAN_POINT('Ctrl Pts',(-12.197088377301,2.91299869790233,25.6603900312069));
#195088=CARTESIAN_POINT('Ctrl Pts',(-12.1967228114958,2.9085972853519,25.6860952966514));
#195089=CARTESIAN_POINT('Ctrl Pts',(-12.9879168459895,2.93674757950683,
25.8306262370182));
#195090=CARTESIAN_POINT('Ctrl Pts',(-12.6855768985828,2.93671424927979,
25.8816843040601));
#195091=CARTESIAN_POINT('Ctrl Pts',(-11.9835458739322,2.93663829015628,
25.9958809366433));
#195092=CARTESIAN_POINT('Ctrl Pts',(-10.9078669850314,2.93652780950438,
26.1554152524933));
#195093=CARTESIAN_POINT('Ctrl Pts',(-9.78605597100277,2.93642094711132,
26.3041976334033));
#195094=CARTESIAN_POINT('Ctrl Pts',(-8.7430492728226,2.93633052039127,26.4273669073003));
#195095=CARTESIAN_POINT('Ctrl Pts',(-7.77741892071703,2.93625626129611,
26.5284356045803));
#195096=CARTESIAN_POINT('Ctrl Pts',(-6.88246943028666,2.93619736491166,
26.6110937185649));
#195097=CARTESIAN_POINT('Ctrl Pts',(-6.03929096034243,2.93615252171662,
26.6793717085272));
#195098=CARTESIAN_POINT('Ctrl Pts',(-5.22182029795218,2.93612112758808,
26.7367163217487));
#195099=CARTESIAN_POINT('Ctrl Pts',(-4.40858151832721,2.93610453131976,
26.7851189651901));
#195100=CARTESIAN_POINT('Ctrl Pts',(-3.59080838471357,2.93610643697804,
26.8250734996787));
#195101=CARTESIAN_POINT('Ctrl Pts',(-2.75981809799106,2.93613279242436,
26.8567844931636));
#195102=CARTESIAN_POINT('Ctrl Pts',(-1.97740964948714,2.93618829686636,
26.8781739571036));
#195103=CARTESIAN_POINT('Ctrl Pts',(-1.46929762000852,2.93624897507669,
26.887089842259));
#195104=CARTESIAN_POINT('Ctrl Pts',(-1.24434229411385,2.93628225282873,
26.8900705571659));
#195105=CARTESIAN_POINT('Ctrl Pts',(-12.9081422905099,2.74597080579937,
25.357768135977));
#195106=CARTESIAN_POINT('Ctrl Pts',(-12.6077115571692,2.74590462447861,
25.4085173586456));
#195107=CARTESIAN_POINT('Ctrl Pts',(-11.9101132934459,2.74574868296014,
25.5220259536265));
#195108=CARTESIAN_POINT('Ctrl Pts',(-10.8412246621545,2.74550043296074,
25.6806099555848));
#195109=CARTESIAN_POINT('Ctrl Pts',(-9.72649246103252,2.74522839518767,
25.8285213866525));
#195110=CARTESIAN_POINT('Ctrl Pts',(-8.69006432376572,2.74496146007252,
25.9509862252617));
#195111=CARTESIAN_POINT('Ctrl Pts',(-7.73052116964735,2.74469952668099,
26.0514947246719));
#195112=CARTESIAN_POINT('Ctrl Pts',(-6.8412096397936,2.74444127590442,26.1337137679647));
#195113=CARTESIAN_POINT('Ctrl Pts',(-6.00333883707791,2.74418140297769,
26.2016500065101));
#195114=CARTESIAN_POINT('Ctrl Pts',(-5.19100905466736,2.74391071634383,
26.2587319770989));
#195115=CARTESIAN_POINT('Ctrl Pts',(-4.38287819404778,2.74361881559997,
26.3069433779901));
#195116=CARTESIAN_POINT('Ctrl Pts',(-3.57023289773409,2.74329666715857,
26.3467802216419));
#195117=CARTESIAN_POINT('Ctrl Pts',(-2.74444131457372,2.74293191325143,
26.3784533608001));
#195118=CARTESIAN_POINT('Ctrl Pts',(-1.96691137987926,2.74254173024843,
26.3998927206013));
#195119=CARTESIAN_POINT('Ctrl Pts',(-1.46195338643096,2.74225112387853,
26.4088980332692));
#195120=CARTESIAN_POINT('Ctrl Pts',(-1.23839041852136,2.74211281581941,
26.4119310949614));
#195121=CARTESIAN_POINT('Ctrl Pts',(-12.8476320581877,3.11254949929193,
24.9995599355512));
#195122=CARTESIAN_POINT('Ctrl Pts',(-12.5486417502872,3.11245843138309,
25.0500403678812));
#195123=CARTESIAN_POINT('Ctrl Pts',(-11.8543881422075,3.11224188925948,
25.1629428126564));
#195124=CARTESIAN_POINT('Ctrl Pts',(-10.7906242884603,3.11188921861969,
25.320660157315));
#195125=CARTESIAN_POINT('Ctrl Pts',(-9.68123649789156,3.11149192859745,
25.4677353962819));
#195126=CARTESIAN_POINT('Ctrl Pts',(-8.64977706711898,3.1110910809231,25.5894777478998));
#195127=CARTESIAN_POINT('Ctrl Pts',(-7.69483359267092,3.11068668586415,
25.6893608539764));
#195128=CARTESIAN_POINT('Ctrl Pts',(-6.80978447825083,3.11027702265903,
25.7710336124678));
#195129=CARTESIAN_POINT('Ctrl Pts',(-5.97592873096588,3.10985373552356,
25.838480413801));
#195130=CARTESIAN_POINT('Ctrl Pts',(-5.16749049592597,3.10940107498169,
25.8951068356044));
#195131=CARTESIAN_POINT('Ctrl Pts',(-4.3632294477392,3.10889965703737,25.9428781805269));
#195132=CARTESIAN_POINT('Ctrl Pts',(-3.55447312845236,3.10833067944685,
25.9822784850365));
#195133=CARTESIAN_POINT('Ctrl Pts',(-2.7326296054926,3.1076677118125,26.0135038027161));
#195134=CARTESIAN_POINT('Ctrl Pts',(-1.95881123843584,3.10693728464642,
26.0345034922737));
#195135=CARTESIAN_POINT('Ctrl Pts',(-1.45625819057777,3.1063781085895,26.0432003304763));
#195136=CARTESIAN_POINT('Ctrl Pts',(-1.23375826264109,3.1061085162149,26.0460893077106));
#195137=CARTESIAN_POINT('Ctrl Pts',(-12.8800287727688,3.59034726547065,
25.1919509082907));
#195138=CARTESIAN_POINT('Ctrl Pts',(-12.5802570637771,3.59026956524062,
25.2425297288972));
#195139=CARTESIAN_POINT('Ctrl Pts',(-11.8841894683344,3.59008555550645,
25.3556456130305));
#195140=CARTESIAN_POINT('Ctrl Pts',(-10.817647916066,3.58978889615614,25.5136347025479));
#195141=CARTESIAN_POINT('Ctrl Pts',(-9.70536583853168,3.58945871333447,
25.6609261759623));
#195142=CARTESIAN_POINT('Ctrl Pts',(-8.67121820670093,3.58912952273784,
25.7828072757749));
#195143=CARTESIAN_POINT('Ctrl Pts',(-7.71378895651708,3.58880126054785,
25.88276091346));
#195144=CARTESIAN_POINT('Ctrl Pts',(-6.8264392351805,3.58847239936722,25.9644450169821));
#195145=CARTESIAN_POINT('Ctrl Pts',(-5.99041949814413,3.58813619069508,
26.0318503545982));
#195146=CARTESIAN_POINT('Ctrl Pts',(-5.17988735722227,3.5877803419136,26.0883827367201));
#195147=CARTESIAN_POINT('Ctrl Pts',(-4.37354834622099,3.58739018370841,
26.1360007724268));
#195148=CARTESIAN_POINT('Ctrl Pts',(-3.56270915120831,3.58695200001961,
26.1751769693973));
#195149=CARTESIAN_POINT('Ctrl Pts',(-2.73875814687351,3.58644664974278,
26.2060895093433));
#195150=CARTESIAN_POINT('Ctrl Pts',(-1.96296732086651,3.58589550770574,
26.2266950536103));
#195151=CARTESIAN_POINT('Ctrl Pts',(-1.4591432429939,3.58547733264984,26.2350609375085));
#195152=CARTESIAN_POINT('Ctrl Pts',(-1.23608328794504,3.58527653393878,
26.2377847538258));
#195153=CARTESIAN_POINT('',(-1.35631584721089,2.89956329313057,26.7004948185475));
#195154=CARTESIAN_POINT('Ctrl Pts',(-1.35631584721047,2.89956329619002,
26.7004948185475));
#195155=CARTESIAN_POINT('Ctrl Pts',(-1.54261447131418,2.89959169922085,
26.6978017067005));
#195156=CARTESIAN_POINT('Ctrl Pts',(-1.72890440460741,2.89962012052328,
26.694444087596));
#195157=CARTESIAN_POINT('Ctrl Pts',(-1.91517986871439,2.89964854971771,
26.6904171851182));
#195158=CARTESIAN_POINT('Ctrl Pts',(-2.19763129752131,2.89969165720251,
26.6843111508964));
#195159=CARTESIAN_POINT('Ctrl Pts',(-2.48004945887821,2.89973478312135,
26.6766663021404));
#195160=CARTESIAN_POINT('Ctrl Pts',(-2.76241787565475,2.89977789933388,
26.6674724249635));
#195161=CARTESIAN_POINT('Ctrl Pts',(-3.03610279698177,2.89981968962124,
26.6585612812153));
#195162=CARTESIAN_POINT('Ctrl Pts',(-3.30974098612309,2.89986147048964,
26.6481949166776));
#195163=CARTESIAN_POINT('Ctrl Pts',(-3.58331634529911,2.89990323337918,
26.6363671925433));
#195164=CARTESIAN_POINT('Ctrl Pts',(-3.85626006156059,2.89994489984423,
26.6245667767829));
#195165=CARTESIAN_POINT('Ctrl Pts',(-4.12914123760466,2.89998654824771,
26.6113117417378));
#195166=CARTESIAN_POINT('Ctrl Pts',(-4.40194405010345,2.90002817429226,
26.5965981218873));
#195167=CARTESIAN_POINT('Ctrl Pts',(-4.6712539823001,2.9000692673705,26.5820728905379));
#195168=CARTESIAN_POINT('Ctrl Pts',(-4.94048754476054,2.90011033854725,
26.5661261857806));
#195169=CARTESIAN_POINT('Ctrl Pts',(-5.2096294841769,2.90015138657921,26.5487555755071));
#195170=CARTESIAN_POINT('Ctrl Pts',(-5.47883909143422,2.90019244493138,
26.5313805979035));
#195171=CARTESIAN_POINT('Ctrl Pts',(-5.7479570295537,2.90023348005818,26.5125809986943));
#195172=CARTESIAN_POINT('Ctrl Pts',(-6.01696805726235,2.90027449153158,
26.4923553385751));
#195173=CARTESIAN_POINT('Ctrl Pts',(-6.29417472594071,2.90031675245274,
26.4715134871788));
#195174=CARTESIAN_POINT('Ctrl Pts',(-6.57126787074326,2.90035898821472,
26.4491573590266));
#195175=CARTESIAN_POINT('Ctrl Pts',(-6.84823081351283,2.9004011990358,26.4252862081461));
#195176=CARTESIAN_POINT('Ctrl Pts',(-7.14323249692413,2.90044615906979,
26.3998603167821));
#195177=CARTESIAN_POINT('Ctrl Pts',(-7.43808646573264,2.90049109078154,
26.3727156275475));
#195178=CARTESIAN_POINT('Ctrl Pts',(-7.73277256428727,2.90053599422308,
26.3438520544512));
#195179=CARTESIAN_POINT('Ctrl Pts',(-8.05369625448776,2.90058489567542,
26.3124185920793));
#195180=CARTESIAN_POINT('Ctrl Pts',(-8.37442085076802,2.90063376357963,
26.2789465354749));
#195181=CARTESIAN_POINT('Ctrl Pts',(-8.69492026583913,2.90068259790218,
26.24343668474));
#195182=CARTESIAN_POINT('Ctrl Pts',(-9.04274869987454,2.90073559633228,
26.2048989052835));
#195183=CARTESIAN_POINT('Ctrl Pts',(-9.39031191296422,2.90078855518672,
26.1639609890695));
#195184=CARTESIAN_POINT('Ctrl Pts',(-9.73757655014573,2.90084147399213,
26.1206249913959));
#195185=CARTESIAN_POINT('Ctrl Pts',(-10.109936024982,2.90089821693854,26.0741573479693));
#195186=CARTESIAN_POINT('Ctrl Pts',(-10.4819522119522,2.90095491381038,
26.0249325086066));
#195187=CARTESIAN_POINT('Ctrl Pts',(-10.8535841286045,2.90101156319693,
25.9729541336613));
#195188=CARTESIAN_POINT('Ctrl Pts',(-11.2533318114605,2.90107249838556,
25.9170433412562));
#195189=CARTESIAN_POINT('Ctrl Pts',(-11.6526348807303,2.90113337860404,
25.8579466161805));
#195190=CARTESIAN_POINT('Ctrl Pts',(-12.0514424384775,2.90119420120163,
25.7956698087354));
#195191=CARTESIAN_POINT('Ctrl Pts',(-12.099671749404,2.90120155670962,25.7881384381496));
#195192=CARTESIAN_POINT('Ctrl Pts',(-12.1478938134813,2.90120891137093,
25.7805605589154));
#195193=CARTESIAN_POINT('Ctrl Pts',(-12.1961085409483,2.90121626517774,
25.7729361835558));
#195194=CARTESIAN_POINT('',(-1.35363199945893,3.4003918208164,26.2004727007628));
#195195=CARTESIAN_POINT('Ctrl Pts',(-12.6498754893578,3.40570986173509,
25.1928381495272));
#195196=CARTESIAN_POINT('Ctrl Pts',(-12.4247909388912,3.4056457051936,25.2301276442998));
#195197=CARTESIAN_POINT('Ctrl Pts',(-12.1995370964539,3.40558052546327,
25.2663947890696));
#195198=CARTESIAN_POINT('Ctrl Pts',(-11.9741232452407,3.40551421385527,
25.3016381681336));
#195199=CARTESIAN_POINT('Ctrl Pts',(-11.5779562163006,3.40539767056072,
25.3635787485301));
#195200=CARTESIAN_POINT('Ctrl Pts',(-11.1812949458008,3.40527763107744,
25.4223570801202));
#195201=CARTESIAN_POINT('Ctrl Pts',(-10.7841899591661,3.40515330538068,
25.477966508727));
#195202=CARTESIAN_POINT('Ctrl Pts',(-10.4150148628283,3.40503772397938,
25.5296647166422));
#195203=CARTESIAN_POINT('Ctrl Pts',(-10.0454562718193,3.40491843809247,
25.5786241072991));
#195204=CARTESIAN_POINT('Ctrl Pts',(-9.67555485672989,3.40479460824014,
25.6248401641597));
#195205=CARTESIAN_POINT('Ctrl Pts',(-9.3305826174867,3.40467912379083,25.6679415311016));
#195206=CARTESIAN_POINT('Ctrl Pts',(-8.985312205714,3.40455968721002,25.7086568731852));
#195207=CARTESIAN_POINT('Ctrl Pts',(-8.63977670542319,3.40443539835192,
25.7469832172249));
#195208=CARTESIAN_POINT('Ctrl Pts',(-8.32139006586928,3.40432087491848,
25.7822982452753));
#195209=CARTESIAN_POINT('Ctrl Pts',(-8.00277835754358,3.40420223174348,
25.8155849363027));
#195210=CARTESIAN_POINT('Ctrl Pts',(-7.68396743560984,3.40407853915764,
25.8468415440433));
#195211=CARTESIAN_POINT('Ctrl Pts',(-7.39122137240614,3.40396495924253,
25.8755427215615));
#195212=CARTESIAN_POINT('Ctrl Pts',(-7.0983073380328,3.40384712180878,25.9025321913948));
#195213=CARTESIAN_POINT('Ctrl Pts',(-6.80524528530647,3.40372408281681,
25.9278090799081));
#195214=CARTESIAN_POINT('Ctrl Pts',(-6.53010336916132,3.40360856740389,
25.9515403391244));
#195215=CARTESIAN_POINT('Ctrl Pts',(-6.25483098324281,3.40348846711208,
25.9737620551503));
#195216=CARTESIAN_POINT('Ctrl Pts',(-5.97944460941399,3.40336275999064,
25.9944739375952));
#195217=CARTESIAN_POINT('Ctrl Pts',(-5.71220006027843,3.40324076941215,
26.0145734712387));
#195218=CARTESIAN_POINT('Ctrl Pts',(-5.44484816372339,3.40311349863697,
26.0332511283121));
#195219=CARTESIAN_POINT('Ctrl Pts',(-5.17740394266319,3.4029797208062,26.0505071061802));
#195220=CARTESIAN_POINT('Ctrl Pts',(-4.91002694717473,3.40284597660229,
26.0677587465345));
#195221=CARTESIAN_POINT('Ctrl Pts',(-4.64255767358935,3.402705728614,26.0835894223055));
#195222=CARTESIAN_POINT('Ctrl Pts',(-4.37501109473629,3.40255734173155,
26.0979999125712));
#195223=CARTESIAN_POINT('Ctrl Pts',(-4.1039945079077,3.40240703031043,26.1125973030634));
#195224=CARTESIAN_POINT('Ctrl Pts',(-3.83289859755067,3.4022483675065,26.1257374302936));
#195225=CARTESIAN_POINT('Ctrl Pts',(-3.56173879101284,3.40207903107412,
26.137421916967));
#195226=CARTESIAN_POINT('Ctrl Pts',(-3.28995147256677,3.40190930276748,
26.1491334436159));
#195227=CARTESIAN_POINT('Ctrl Pts',(-3.01809996186407,3.40172885137306,
26.159382584684));
#195228=CARTESIAN_POINT('Ctrl Pts',(-2.74619976487585,3.40153437746011,
26.168172153813));
#195229=CARTESIAN_POINT('Ctrl Pts',(-2.46567270177728,3.40133373326637,
26.1772405989299));
#195230=CARTESIAN_POINT('Ctrl Pts',(-2.1850938139405,3.40111816262421,26.1847553840099));
#195231=CARTESIAN_POINT('Ctrl Pts',(-1.90447859863475,3.40088244741068,
26.1907214717937));
#195232=CARTESIAN_POINT('Ctrl Pts',(-1.72087805795748,3.40072822398213,
26.1946249555789));
#195233=CARTESIAN_POINT('Ctrl Pts',(-1.53726196619743,3.40056537705479,
26.1978654722023));
#195234=CARTESIAN_POINT('Ctrl Pts',(-1.35363544631772,3.40039159977186,
26.200445365568));
#195235=CARTESIAN_POINT('Ctrl Pts',(-1.35631584721043,2.89956329619032,
26.7004948185473));
#195236=CARTESIAN_POINT('Ctrl Pts',(-1.35623937598362,2.89956155284009,
26.6774031811397));
#195237=CARTESIAN_POINT('Ctrl Pts',(-1.35616179298723,2.9011636106665,26.6542721565159));
#195238=CARTESIAN_POINT('Ctrl Pts',(-1.35608387431347,2.90436004142141,
26.6313612898978));
#195239=CARTESIAN_POINT('Ctrl Pts',(-1.35600291493327,2.90768121002277,
26.6075563472363));
#195240=CARTESIAN_POINT('Ctrl Pts',(-1.35592160369933,2.91272287559601,
26.5839898228122));
#195241=CARTESIAN_POINT('Ctrl Pts',(-1.3558404561413,2.91942489719614,26.5609253851905));
#195242=CARTESIAN_POINT('Ctrl Pts',(-1.35575235948035,2.92670084904138,
26.535885815418));
#195243=CARTESIAN_POINT('Ctrl Pts',(-1.35566446350464,2.93593295424981,
26.5114385525445));
#195244=CARTESIAN_POINT('Ctrl Pts',(-1.355576857015,2.94699882101502,26.4878779031992));
#195245=CARTESIAN_POINT('Ctrl Pts',(-1.35547947262309,2.95929976710136,
26.4616876116022));
#195246=CARTESIAN_POINT('Ctrl Pts',(-1.35538244559371,2.97386605748798,
26.4365928451004));
#195247=CARTESIAN_POINT('Ctrl Pts',(-1.35528514190665,2.99048780905076,
26.4129413830705));
#195248=CARTESIAN_POINT('Ctrl Pts',(-1.35518783821959,3.00710956061354,
26.3892899210405));
#195249=CARTESIAN_POINT('Ctrl Pts',(-1.35509023924036,3.02578672003996,
26.3670803719506));
#195250=CARTESIAN_POINT('Ctrl Pts',(-1.35499117455503,3.04627676787144,
26.3466205598494));
#195251=CARTESIAN_POINT('Ctrl Pts',(-1.35488869902675,3.06747229753082,
26.3254563069504));
#195252=CARTESIAN_POINT('Ctrl Pts',(-1.35478471909101,3.09053741039713,
26.306234893917));
#195253=CARTESIAN_POINT('Ctrl Pts',(-1.35468053862933,3.11513116495203,
26.2892234830469));
#195254=CARTESIAN_POINT('Ctrl Pts',(-1.3545879293947,3.13699331404651,26.2741015137713));
#195255=CARTESIAN_POINT('Ctrl Pts',(-1.35449515564015,3.16006387516868,
26.2607254403123));
#195256=CARTESIAN_POINT('Ctrl Pts',(-1.35440278371377,3.18407262401833,
26.2492586213978));
#195257=CARTESIAN_POINT('Ctrl Pts',(-1.35431571942147,3.20670184492223,
26.2384506788471));
#195258=CARTESIAN_POINT('Ctrl Pts',(-1.35422902007807,3.23016481917526,
26.2293394423861));
#195259=CARTESIAN_POINT('Ctrl Pts',(-1.35414279824685,3.25420052817929,
26.2220366483889));
#195260=CARTESIAN_POINT('Ctrl Pts',(-1.35405798558909,3.27784340763365,
26.2148532081947));
#195261=CARTESIAN_POINT('Ctrl Pts',(-1.35397365039177,3.30204040467997,
26.2094206631059));
#195262=CARTESIAN_POINT('Ctrl Pts',(-1.35388936053755,3.32650631287791,
26.2058078623538));
#195263=CARTESIAN_POINT('Ctrl Pts',(-1.35381121199697,3.34918964810868,
26.2024582883295));
#195264=CARTESIAN_POINT('Ctrl Pts',(-1.35373310865059,3.37210330779931,
26.2006733864933));
#195265=CARTESIAN_POINT('Ctrl Pts',(-1.3536540932584,3.39499525656111,26.2004652940781));
#195266=CARTESIAN_POINT('Ctrl Pts',(-1.35364788382312,3.39679422345082,
26.2004489411075));
#195267=CARTESIAN_POINT('Ctrl Pts',(-1.35364166839453,3.39859304677704,
26.2004423007352));
#195268=CARTESIAN_POINT('Ctrl Pts',(-1.35363544631773,3.40039159977157,
26.200445365568));
#195269=CARTESIAN_POINT('Ctrl Pts',(-1.24390496136996,5.86281010844317,
26.8900705562326));
#195270=CARTESIAN_POINT('Ctrl Pts',(-1.45247069784595,5.8629045663271,26.8873070150124));
#195271=CARTESIAN_POINT('Ctrl Pts',(-1.99151603693224,5.86313443289399,
26.878017162804));
#195272=CARTESIAN_POINT('Ctrl Pts',(-2.89598608277494,5.86347276072232,
26.8530393605936));
#195273=CARTESIAN_POINT('Ctrl Pts',(-3.99524436000377,5.86383210991272,
26.8078192875814));
#195274=CARTESIAN_POINT('Ctrl Pts',(-5.21569668533083,5.86418643800684,
26.7392526643147));
#195275=CARTESIAN_POINT('Ctrl Pts',(-6.57800764798843,5.86454285173346,
26.6397773163214));
#195276=CARTESIAN_POINT('Ctrl Pts',(-8.10063598268911,5.86490662552848,
26.499655648815));
#195277=CARTESIAN_POINT('Ctrl Pts',(-9.78905147338814,5.86527979399264,
26.3081718598575));
#195278=CARTESIAN_POINT('Ctrl Pts',(-11.4373966882044,5.86562108163648,
26.0820124243768));
#195279=CARTESIAN_POINT('Ctrl Pts',(-12.5204072766475,5.86583540182744,
25.9095025228597));
#195280=CARTESIAN_POINT('Ctrl Pts',(-12.987542047671,5.86592636753522,25.8306141120002));
#195281=CARTESIAN_POINT('Ctrl Pts',(-1.23789360183608,6.05698456306115,
26.4119145431712));
#195282=CARTESIAN_POINT('Ctrl Pts',(-1.44516842232164,6.05691955090222,
26.4091024730875));
#195283=CARTESIAN_POINT('Ctrl Pts',(-1.98086838894852,6.05677296764071,
26.3997155428602));
#195284=CARTESIAN_POINT('Ctrl Pts',(-2.87969777124907,6.05659855237491,
26.3746833900742));
#195285=CARTESIAN_POINT('Ctrl Pts',(-3.97207342351606,6.05646562040931,
26.3295453218019));
#195286=CARTESIAN_POINT('Ctrl Pts',(-5.18486304670873,6.0563865682515,26.2612325824327));
#195287=CARTESIAN_POINT('Ctrl Pts',(-6.53860365434227,6.05635874938145,
26.1622267602679));
#195288=CARTESIAN_POINT('Ctrl Pts',(-8.05163934383046,6.0563814057403,26.0228493242793));
#195289=CARTESIAN_POINT('Ctrl Pts',(-9.72940673675588,6.05645372306356,
25.8324510483773));
#195290=CARTESIAN_POINT('Ctrl Pts',(-11.3673488696109,6.05656045972694,
25.6076237797034));
#195291=CARTESIAN_POINT('Ctrl Pts',(-12.4435212713813,6.05664618528905,
25.4361509133235));
#195292=CARTESIAN_POINT('Ctrl Pts',(-12.9077060960025,6.05668550508355,
25.3577397099652));
#195293=CARTESIAN_POINT('Ctrl Pts',(-1.23337236526524,5.69296620323328,
26.0460686475466));
#195294=CARTESIAN_POINT('Ctrl Pts',(-1.43966161798751,5.69277917935722,
26.0433901608976));
#195295=CARTESIAN_POINT('Ctrl Pts',(-1.97281057257214,5.69234477953046,
26.0343317688901));
#195296=CARTESIAN_POINT('Ctrl Pts',(-2.86734900737244,5.69177897117328,
26.0098059228589));
#195297=CARTESIAN_POINT('Ctrl Pts',(-3.95450025034442,5.69127083651111,
25.965255353862));
#195298=CARTESIAN_POINT('Ctrl Pts',(-5.16148312579709,5.69086191929131,
25.8975970969829));
#195299=CARTESIAN_POINT('Ctrl Pts',(-6.50873777626813,5.69054199112344,
25.7993561665313));
#195300=CARTESIAN_POINT('Ctrl Pts',(-8.01452148412231,5.69030559129942,
25.660905003856));
#195301=CARTESIAN_POINT('Ctrl Pts',(-9.68424566857202,5.69014964596647,
25.4716475937047));
#195302=CARTESIAN_POINT('Ctrl Pts',(-11.3143347707592,5.69007857004479,
25.2480764257964));
#195303=CARTESIAN_POINT('Ctrl Pts',(-12.3853474112522,5.69006687075458,
25.0775235847166));
#195304=CARTESIAN_POINT('Ctrl Pts',(-12.847306671502,5.69006706574214,24.9995276821728));
#195305=CARTESIAN_POINT('Ctrl Pts',(-1.23584391946892,5.21379137561453,
26.2377934573716));
#195306=CARTESIAN_POINT('Ctrl Pts',(-1.44265245906276,5.21366829562055,
26.2352680859498));
#195307=CARTESIAN_POINT('Ctrl Pts',(-1.97714952601885,5.21338500482869,
26.2265639940701));
#195308=CARTESIAN_POINT('Ctrl Pts',(-2.87396911882837,5.21302550807178,
26.2024889001553));
#195309=CARTESIAN_POINT('Ctrl Pts',(-3.96391264759245,5.21271589613917,
26.1583162969367));
#195310=CARTESIAN_POINT('Ctrl Pts',(-5.17401195641149,5.2124820989998,26.0909165689744));
#195311=CARTESIAN_POINT('Ctrl Pts',(-6.52475892072275,5.21231770266951,
25.9928049681996));
#195312=CARTESIAN_POINT('Ctrl Pts',(-8.03445749028697,5.21221959749639,
25.854334779886));
#195313=CARTESIAN_POINT('Ctrl Pts',(-9.70853251493246,5.21218579097436,
25.6648850727967));
#195314=CARTESIAN_POINT('Ctrl Pts',(-11.342876336863,5.21221004887067,25.4409651760487));
#195315=CARTESIAN_POINT('Ctrl Pts',(-12.4166874397096,5.21225066790592,
25.270095613703));
#195316=CARTESIAN_POINT('Ctrl Pts',(-12.8798541883765,5.21227187854507,
25.1919476543709));
#195317=CARTESIAN_POINT('',(-1.35178555413262,5.39868953649815,26.200483613199));
#195318=CARTESIAN_POINT('',(-1.35585821495226,5.89956325558191,26.7004861284175));
#195319=CARTESIAN_POINT('Ctrl Pts',(-1.35178578404994,5.39868958183528,
26.2005004641468));
#195320=CARTESIAN_POINT('Ctrl Pts',(-1.35171657716395,5.41514123139839,
26.2004717336177));
#195321=CARTESIAN_POINT('Ctrl Pts',(-1.35166576701719,5.43237033290359,
26.2012527681524));
#195322=CARTESIAN_POINT('Ctrl Pts',(-1.35163336893551,5.45027305932553,
26.2030778861123));
#195323=CARTESIAN_POINT('Ctrl Pts',(-1.35160203523845,5.46758762170328,
26.2048430428834));
#195324=CARTESIAN_POINT('Ctrl Pts',(-1.35158792364235,5.48553254984818,
26.2075854641779));
#195325=CARTESIAN_POINT('Ctrl Pts',(-1.35159105541809,5.50396534765718,
26.2115210815348));
#195326=CARTESIAN_POINT('Ctrl Pts',(-1.35159404379242,5.52155412301807,
26.2152764902532));
#195327=CARTESIAN_POINT('Ctrl Pts',(-1.35161273257211,5.53958711608572,
26.2201189643428));
#195328=CARTESIAN_POINT('Ctrl Pts',(-1.35164714736414,5.55789379002012,
26.2262305035847));
#195329=CARTESIAN_POINT('Ctrl Pts',(-1.35168069836405,5.57574097662376,
26.2321886465917));
#195330=CARTESIAN_POINT('Ctrl Pts',(-1.35172919585132,5.59384830278582,
26.2393536143804));
#195331=CARTESIAN_POINT('Ctrl Pts',(-1.35179267055358,5.61201184367533,
26.247879136306));
#195332=CARTESIAN_POINT('Ctrl Pts',(-1.35185381035951,5.62950724460574,
26.2560910496733));
#195333=CARTESIAN_POINT('Ctrl Pts',(-1.35192884581293,5.64705459981533,
26.2655658497221));
#195334=CARTESIAN_POINT('Ctrl Pts',(-1.35201781073112,5.66442998067561,
26.276417921519));
#195335=CARTESIAN_POINT('Ctrl Pts',(-1.35208542267482,5.67763499784786,
26.2846653260267));
#195336=CARTESIAN_POINT('Ctrl Pts',(-1.35216108007702,5.69073982488888,
26.2937078474019));
#195337=CARTESIAN_POINT('Ctrl Pts',(-1.35224480018708,5.70363039506439,
26.3035829705311));
#195338=CARTESIAN_POINT('Ctrl Pts',(-1.35234963339935,5.71977179619725,
26.3159484688369));
#195339=CARTESIAN_POINT('Ctrl Pts',(-1.35246710857611,5.73557812003014,
26.3296210703011));
#195340=CARTESIAN_POINT('Ctrl Pts',(-1.35259726421577,5.75079690354222,
26.3446421051617));
#195341=CARTESIAN_POINT('Ctrl Pts',(-1.35272468944034,5.76569642623373,
26.3593480275883));
#195342=CARTESIAN_POINT('Ctrl Pts',(-1.35286426874907,5.78003237921524,
26.3753468887252));
#195343=CARTESIAN_POINT('Ctrl Pts',(-1.35301604221198,5.79354199342584,
26.3926353396661));
#195344=CARTESIAN_POINT('Ctrl Pts',(-1.35316350396116,5.80666781466098,
26.4094326451217));
#195345=CARTESIAN_POINT('Ctrl Pts',(-1.35332247694239,5.81901305062787,
26.4274476381332));
#195346=CARTESIAN_POINT('Ctrl Pts',(-1.35349300060258,5.83031901817417,
26.4466312102381));
#195347=CARTESIAN_POINT('Ctrl Pts',(-1.35354536828458,5.83379107191991,
26.4525224701511));
#195348=CARTESIAN_POINT('Ctrl Pts',(-1.35359882532511,5.83716501499194,
26.4585235845889));
#195349=CARTESIAN_POINT('Ctrl Pts',(-1.35365337290027,5.84043313484765,
26.4646321544425));
#195350=CARTESIAN_POINT('Ctrl Pts',(-1.35382427217513,5.85067225751854,
26.4837704966197));
#195351=CARTESIAN_POINT('Ctrl Pts',(-1.35400587598881,5.85987279984732,
26.5039673544531));
#195352=CARTESIAN_POINT('Ctrl Pts',(-1.35419822095142,5.86779468154302,
26.5251168828394));
#195353=CARTESIAN_POINT('Ctrl Pts',(-1.35438701277584,5.87557022438981,
26.5458757215187));
#195354=CARTESIAN_POINT('Ctrl Pts',(-1.35458615267078,5.88211330037668,
26.567552495798));
#195355=CARTESIAN_POINT('Ctrl Pts',(-1.35479567484275,5.88719959130677,
26.5899977879995));
#195356=CARTESIAN_POINT('Ctrl Pts',(-1.35499958957726,5.8921497579401,26.6118423773199));
#195357=CARTESIAN_POINT('Ctrl Pts',(-1.35521333839569,5.89571946977045,
26.6344148461148));
#195358=CARTESIAN_POINT('Ctrl Pts',(-1.35543695108821,5.89771336989207,
26.6575298078861));
#195359=CARTESIAN_POINT('Ctrl Pts',(-1.35557368234009,5.89893256928846,
26.6716637893898));
#195360=CARTESIAN_POINT('Ctrl Pts',(-1.35571410154697,5.89956284541655,
26.6859996681353));
#195361=CARTESIAN_POINT('Ctrl Pts',(-1.35585821495203,5.89956325687513,
26.7004861284174));
#195362=CARTESIAN_POINT('',(-12.6495718831887,5.39686085298456,25.1928380877074));
#195363=CARTESIAN_POINT('Ctrl Pts',(-1.35178555414952,5.39868952363554,
26.2004671580964));
#195364=CARTESIAN_POINT('Ctrl Pts',(-1.51968667437707,5.39858234523635,
26.1981116177637));
#195365=CARTESIAN_POINT('Ctrl Pts',(-1.68757905233228,5.39848430581529,
26.1952037593007));
#195366=CARTESIAN_POINT('Ctrl Pts',(-1.85545898579484,5.3983936034281,26.191741744273));
#195367=CARTESIAN_POINT('Ctrl Pts',(-2.18297368318858,5.39821665336433,
26.18498774586));
#195368=CARTESIAN_POINT('Ctrl Pts',(-2.5104410173676,5.39806762774106,26.1761246506935));
#195369=CARTESIAN_POINT('Ctrl Pts',(-2.83783546739159,5.39793818176975,
26.1651445129775));
#195370=CARTESIAN_POINT('Ctrl Pts',(-3.20002622277279,5.39779497795564,
26.1529973786164));
#195371=CARTESIAN_POINT('Ctrl Pts',(-3.5621277780772,5.39767573691279,26.1382592784513));
#195372=CARTESIAN_POINT('Ctrl Pts',(-3.92410352887183,5.39757337744348,
26.120924415752));
#195373=CARTESIAN_POINT('Ctrl Pts',(-4.32396385511176,5.39746030497739,
26.1017752770621));
#195374=CARTESIAN_POINT('Ctrl Pts',(-4.72367066526402,5.39736783267131,
26.0794573742487));
#195375=CARTESIAN_POINT('Ctrl Pts',(-5.12317428517676,5.39728993992412,
26.0539673198988));
#195376=CARTESIAN_POINT('Ctrl Pts',(-5.57091024166645,5.39720264313374,
26.0253998344081));
#195377=CARTESIAN_POINT('Ctrl Pts',(-6.01839098364884,5.39713365881141,
25.9928480085286));
#195378=CARTESIAN_POINT('Ctrl Pts',(-6.46554583783399,5.39707762718194,
25.9563114890166));
#195379=CARTESIAN_POINT('Ctrl Pts',(-6.96850459466333,5.39701460293287,
25.9152152954707));
#195380=CARTESIAN_POINT('Ctrl Pts',(-7.47105104805556,5.39696796604105,
25.8690777875002));
#195381=CARTESIAN_POINT('Ctrl Pts',(-7.97308419164807,5.39693290658164,
25.8179032819174));
#195382=CARTESIAN_POINT('Ctrl Pts',(-8.53212956559496,5.39689386567559,
25.7609172622191));
#195383=CARTESIAN_POINT('Ctrl Pts',(-9.09053842416228,5.39686918103925,
25.6976852554191));
#195384=CARTESIAN_POINT('Ctrl Pts',(-9.64817099428423,5.3968546654724,25.6282187380182));
#195385=CARTESIAN_POINT('Ctrl Pts',(-10.2606917135026,5.39683872112803,
25.5519145845671));
#195386=CARTESIAN_POINT('Ctrl Pts',(-10.8722758019199,5.39683504627448,
25.4680881826793));
#195387=CARTESIAN_POINT('Ctrl Pts',(-11.4827388358084,5.39684011873291,
25.3767610808576));
#195388=CARTESIAN_POINT('Ctrl Pts',(-11.8721552577497,5.39684335447209,
25.3185032155268));
#195389=CARTESIAN_POINT('Ctrl Pts',(-12.2611154994109,5.39685014967307,
25.257193160203));
#195390=CARTESIAN_POINT('Ctrl Pts',(-12.6495718786345,5.39685991964612,
25.1928380600769));
#195391=CARTESIAN_POINT('Ctrl Pts',(-12.6495718698134,5.39686178627662,
25.1928380447472));
#195392=CARTESIAN_POINT('Ctrl Pts',(-12.6384701573846,5.40752368619891,
25.1945813616999));
#195393=CARTESIAN_POINT('Ctrl Pts',(-12.6274167325646,5.41818817215159,
25.1966600079405));
#195394=CARTESIAN_POINT('Ctrl Pts',(-12.5654624280606,5.47820876997292,
25.2102521901089));
#195395=CARTESIAN_POINT('Ctrl Pts',(-12.5154710493901,5.52764906847443,
25.2286703284472));
#195396=CARTESIAN_POINT('Ctrl Pts',(-12.4039350188269,5.64067144529957,
25.2894036197156));
#195397=CARTESIAN_POINT('Ctrl Pts',(-12.3476638610644,5.69996977307397,
25.336498367279));
#195398=CARTESIAN_POINT('Ctrl Pts',(-12.2707630437705,5.78589662012703,
25.433467640333));
#195399=CARTESIAN_POINT('Ctrl Pts',(-12.2428889785851,5.81892835649455,
25.481205872502));
#195400=CARTESIAN_POINT('Ctrl Pts',(-12.2150224630789,5.85672661101995,
25.5594506621988));
#195401=CARTESIAN_POINT('Ctrl Pts',(-12.208164624847,5.8669809598841,25.5847864658216));
#195402=CARTESIAN_POINT('Ctrl Pts',(-12.1991119640914,5.88324650142042,
25.6355139990051));
#195403=CARTESIAN_POINT('Ctrl Pts',(-12.1966322350584,5.88946124044002,
25.6605485191983));
#195404=CARTESIAN_POINT('Ctrl Pts',(-12.196267589745,5.89383540163866,25.6860953125573));
#195405=CARTESIAN_POINT('Ctrl Pts',(-12.1956508763002,5.90121621847209,
25.7729116232678));
#195406=CARTESIAN_POINT('Ctrl Pts',(-11.9827838034089,5.90118376335492,
25.8065735335546));
#195407=CARTESIAN_POINT('Ctrl Pts',(-11.7697738447971,5.90115128158684,
25.8393291556029));
#195408=CARTESIAN_POINT('Ctrl Pts',(-11.556628717318,5.90111877460473,25.8711774348017));
#195409=CARTESIAN_POINT('Ctrl Pts',(-10.9420996793497,5.90102505215171,
25.9630007507205));
#195410=CARTESIAN_POINT('Ctrl Pts',(-10.3264470446872,5.9009311188494,26.0472817384698));
#195411=CARTESIAN_POINT('Ctrl Pts',(-9.70985660285343,5.90083702746568,
26.1240024023798));
#195412=CARTESIAN_POINT('Ctrl Pts',(-9.14851882845845,5.9007513676103,26.1938481278525));
#195413=CARTESIAN_POINT('Ctrl Pts',(-8.58640379014069,5.90066557638806,
26.2574277816606));
#195414=CARTESIAN_POINT('Ctrl Pts',(-8.02365241017675,5.90057969475581,
26.3147341222204));
#195415=CARTESIAN_POINT('Ctrl Pts',(-7.51829110435509,5.90050257143716,
26.3661962920672));
#195416=CARTESIAN_POINT('Ctrl Pts',(-7.01241662864618,5.90042537487534,
26.4125994254737));
#195417=CARTESIAN_POINT('Ctrl Pts',(-6.50613100122335,5.9003481374593,26.4539440683981));
#195418=CARTESIAN_POINT('Ctrl Pts',(-6.05601834533232,5.9002794696238,26.49070147573));
#195419=CARTESIAN_POINT('Ctrl Pts',(-5.60558071193604,5.90021076918944,
26.5234606124267));
#195420=CARTESIAN_POINT('Ctrl Pts',(-5.15488973237197,5.90014205729972,
26.5522272431413));
#195421=CARTESIAN_POINT('Ctrl Pts',(-4.75274939796691,5.90008074739217,
26.5778949911545));
#195422=CARTESIAN_POINT('Ctrl Pts',(-4.35040736085107,5.90001942805173,
26.6003840862263));
#195423=CARTESIAN_POINT('Ctrl Pts',(-3.94791431023528,5.89995810785709,
26.6197039845994));
#195424=CARTESIAN_POINT('Ctrl Pts',(-3.58355526853806,5.89990259741356,
26.6371934285694));
#195425=CARTESIAN_POINT('Ctrl Pts',(-3.21907247326848,5.89984708589824,
26.6520857554865));
#195426=CARTESIAN_POINT('Ctrl Pts',(-2.85450376827242,5.89979156886898,
26.6643938908616));
#195427=CARTESIAN_POINT('Ctrl Pts',(-2.52495983087172,5.89974138546054,
26.6755195616558));
#195428=CARTESIAN_POINT('Ctrl Pts',(-2.1953456979476,5.89969119714638,26.6845337251778));
#195429=CARTESIAN_POINT('Ctrl Pts',(-1.86568847225715,5.89964096869394,
26.6914527191429));
#195430=CARTESIAN_POINT('Ctrl Pts',(-1.6957551116591,5.89961507667923,26.6950193568648));
#195431=CARTESIAN_POINT('Ctrl Pts',(-1.52581030017849,5.89958917426188,
26.6980292560679));
#195432=CARTESIAN_POINT('Ctrl Pts',(-1.35585821495251,5.89956325366962,
26.7004861284174));
#195433=CARTESIAN_POINT('Origin',(5.74151140046979,4.39848095841256,25.6860953173707));
#195434=CARTESIAN_POINT('',(-4.3139547599165,19.8294872561067,25.1928397398967));
#195435=CARTESIAN_POINT('Origin',(5.74151139884876,4.39848094066335,25.1928381704511));
#195436=CARTESIAN_POINT('Ctrl Pts',(-4.31395180238819,19.8294865676796,
25.1928400949114));
#195437=CARTESIAN_POINT('Ctrl Pts',(-4.31422853867365,19.8283651729345,
25.1929709551624));
#195438=CARTESIAN_POINT('Ctrl Pts',(-4.31476666479025,19.826206431313,25.1932271971459));
#195439=CARTESIAN_POINT('Ctrl Pts',(-4.327738501444,19.7735330311616,25.1996120980826));
#195440=CARTESIAN_POINT('Ctrl Pts',(-4.3497611392371,19.6861181961886,25.2139646933018));
#195441=CARTESIAN_POINT('Ctrl Pts',(-4.40161230819776,19.4975357273866,
25.2879942531941));
#195442=CARTESIAN_POINT('Ctrl Pts',(-4.42494758970618,19.4187088074415,
25.3349795089403));
#195443=CARTESIAN_POINT('Ctrl Pts',(-4.461165308009,19.3082457411876,25.4320482524976));
#195444=CARTESIAN_POINT('Ctrl Pts',(-4.47597350808152,19.2671437608706,
25.4800035012742));
#195445=CARTESIAN_POINT('Ctrl Pts',(-4.49494505720367,19.2236438892964,
25.5586900580001));
#195446=CARTESIAN_POINT('Ctrl Pts',(-4.50044416942241,19.2124590626612,
25.5841739448929));
#195447=CARTESIAN_POINT('Ctrl Pts',(-4.51008133916133,19.1963258767088,
25.63520590762));
#195448=CARTESIAN_POINT('Ctrl Pts',(-4.51425400753283,19.1910228440941,
25.6603910492102));
#195449=CARTESIAN_POINT('Ctrl Pts',(-4.51788281755086,19.1885056470975,
25.6860953127589));
#195450=CARTESIAN_POINT('Ctrl Pts',(-4.8890450793904,19.8876781146252,25.830645114354));
#195451=CARTESIAN_POINT('Ctrl Pts',(-4.73792256030968,19.6258595789169,
25.8816964389694));
#195452=CARTESIAN_POINT('Ctrl Pts',(-4.38699143610435,19.0178771315151,
25.9958864808292));
#195453=CARTESIAN_POINT('Ctrl Pts',(-3.84926635739014,18.0862890231197,
26.1554152524515));
#195454=CARTESIAN_POINT('Ctrl Pts',(-3.28845339593627,17.1147187551419,
26.3041976333199));
#195455=CARTESIAN_POINT('Ctrl Pts',(-2.76702835882858,16.211403244765,26.4273669073184));
#195456=CARTESIAN_POINT('Ctrl Pts',(-2.28427749292223,15.3751056994953,
26.5284356046068));
#195457=CARTESIAN_POINT('Ctrl Pts',(-1.83685375334491,14.60002725808,26.6110937184246));
#195458=CARTESIAN_POINT('Ctrl Pts',(-1.41530335426332,13.8697908612689,
26.679371708605));
#195459=CARTESIAN_POINT('Ctrl Pts',(-1.00659521124506,13.161824803275,26.7367163218478));
#195460=CARTESIAN_POINT('Ctrl Pts',(-0.59999019436809,12.4575310630573,
26.7851189652816));
#195461=CARTESIAN_POINT('Ctrl Pts',(-0.191101977092174,11.7493197071406,
26.8250734997681));
#195462=CARTESIAN_POINT('Ctrl Pts',(0.224415991167675,11.0296741864576,
26.8567844932108));
#195463=CARTESIAN_POINT('Ctrl Pts',(0.615657292107343,10.3521353801038,
26.8781733563993));
#195464=CARTESIAN_POINT('Ctrl Pts',(0.869754858153584,9.91214683464662,
26.8870890708433));
#195465=CARTESIAN_POINT('Ctrl Pts',(0.982250343645248,9.71736548589234,
26.8900696831659));
#195466=CARTESIAN_POINT('Ctrl Pts',(-5.01437569928271,19.7232035408169,
25.3577868996578));
#195467=CARTESIAN_POINT('Ctrl Pts',(-4.86423611523165,19.4630218063052,
25.4085294206087));
#195468=CARTESIAN_POINT('Ctrl Pts',(-4.5155905178143,18.8588380492715,25.5220314649089));
#195469=CARTESIAN_POINT('Ctrl Pts',(-3.9813797570978,17.9330613901784,25.6806099555736));
#195470=CARTESIAN_POINT('Ctrl Pts',(-3.42424924834383,16.9675389666648,
25.8285213866302));
#195471=CARTESIAN_POINT('Ctrl Pts',(-2.90626635240891,16.0698324030371,
25.9509862253233));
#195472=CARTESIAN_POINT('Ctrl Pts',(-2.42672161646944,15.2387126883315,
26.0514947247965));
#195473=CARTESIAN_POINT('Ctrl Pts',(-1.98228950316057,14.4684171862167,
26.1337137680853));
#195474=CARTESIAN_POINT('Ctrl Pts',(-1.56357915791752,13.7426698494471,
26.2016500065988));
#195475=CARTESIAN_POINT('Ctrl Pts',(-1.15764868798429,13.0390362789853,
26.2587319769851));
#195476=CARTESIAN_POINT('Ctrl Pts',(-0.753836051566807,12.3390284731587,
26.3069433779982));
#195477=CARTESIAN_POINT('Ctrl Pts',(-0.347792392461201,11.635095928149,
26.3467802217912));
#195478=CARTESIAN_POINT('Ctrl Pts',(0.0647875129652675,10.9197570621647,
26.37845336091));
#195479=CARTESIAN_POINT('Ctrl Pts',(0.453203660429438,10.2462202162972,
26.3998921183875));
#195480=CARTESIAN_POINT('Ctrl Pts',(0.705420070759928,9.80878739595127,
26.4088972539214));
#195481=CARTESIAN_POINT('Ctrl Pts',(0.817070863906935,9.61512596410188,
26.4119302056059));
#195482=CARTESIAN_POINT('Ctrl Pts',(-4.66665439699831,19.8540899445649,
24.9995786001639));
#195483=CARTESIAN_POINT('Ctrl Pts',(-4.51725648638622,19.595143062237,25.0500523648999));
#195484=CARTESIAN_POINT('Ctrl Pts',(-4.17033560677041,18.9938254090794,
25.1629482937804));
#195485=CARTESIAN_POINT('Ctrl Pts',(-3.6387775739604,18.072434573631,25.3206601573065));
#195486=CARTESIAN_POINT('Ctrl Pts',(-3.08442774209759,17.1114779196209,
25.4677353962341));
#195487=CARTESIAN_POINT('Ctrl Pts',(-2.56904517139084,16.2180074248323,
25.589477748106));
#195488=CARTESIAN_POINT('Ctrl Pts',(-2.09192365007169,15.3907999196792,
25.6893608539821));
#195489=CARTESIAN_POINT('Ctrl Pts',(-1.64975387160055,14.6241200718332,
25.771033612374));
#195490=CARTESIAN_POINT('Ctrl Pts',(-1.23319257590538,13.9017681674785,
25.8384804139464));
#195491=CARTESIAN_POINT('Ctrl Pts',(-0.829365473943824,13.2014137887326,
25.8951068355671));
#195492=CARTESIAN_POINT('Ctrl Pts',(-0.427669189755164,12.5046525807318,
25.9428781804326));
#195493=CARTESIAN_POINT('Ctrl Pts',(-0.0237837797758544,11.8039645736636,
25.9822784850844));
#195494=CARTESIAN_POINT('Ctrl Pts',(0.386563835466092,11.0918957216839,
26.0135038025925));
#195495=CARTESIAN_POINT('Ctrl Pts',(0.772829598970972,10.4214029797112,
26.0345029023495));
#195496=CARTESIAN_POINT('Ctrl Pts',(1.02361101176683,9.98591853467119,26.0431995780277));
#195497=CARTESIAN_POINT('Ctrl Pts',(1.13461665415457,9.79311199844489,26.0460884607353));
#195498=CARTESIAN_POINT('Ctrl Pts',(-4.26906759990771,20.1210449605387,
25.1919696082172));
#195499=CARTESIAN_POINT('Ctrl Pts',(-4.11926746439143,19.8614281278689,
25.2425417491405));
#195500=CARTESIAN_POINT('Ctrl Pts',(-3.77141146431939,19.2585558667322,
25.3556511028135));
#195501=CARTESIAN_POINT('Ctrl Pts',(-3.23841612638056,18.3347875609975,
25.5136347024187));
#195502=CARTESIAN_POINT('Ctrl Pts',(-2.68256103499269,17.3713579333709,
25.6609261760691));
#195503=CARTESIAN_POINT('Ctrl Pts',(-2.16577230610554,16.4755952181871,
25.782807275623));
#195504=CARTESIAN_POINT('Ctrl Pts',(-1.6873419647797,15.6462730335015,25.8827609136709));
#195505=CARTESIAN_POINT('Ctrl Pts',(-1.24395190571718,14.8776412024317,
25.964445016956));
#195506=CARTESIAN_POINT('Ctrl Pts',(-0.826233202669542,14.1534587676318,
26.031850354654));
#195507=CARTESIAN_POINT('Ctrl Pts',(-0.42127530660899,13.4513394183493,
26.0883827369253));
#195508=CARTESIAN_POINT('Ctrl Pts',(-0.0184436874383209,12.7528342725776,
26.1360007722573));
#195509=CARTESIAN_POINT('Ctrl Pts',(0.386596431317372,12.05040783854,26.1751769695052));
#195510=CARTESIAN_POINT('Ctrl Pts',(0.798134287828844,11.3365926626869,
26.2060895092861));
#195511=CARTESIAN_POINT('Ctrl Pts',(1.18554151365885,10.6644814100166,26.2266944748468));
#195512=CARTESIAN_POINT('Ctrl Pts',(1.43708051856159,10.2279667645674,26.2350602137492));
#195513=CARTESIAN_POINT('Ctrl Pts',(1.54842571810377,10.0347096708029,26.2377839550861));
#195514=CARTESIAN_POINT('',(0.894464436382307,9.79597726064071,26.7004947864545));
#195515=CARTESIAN_POINT('Ctrl Pts',(0.894464437578861,9.7959772613315,26.7004947864544));
#195516=CARTESIAN_POINT('Ctrl Pts',(0.801350576216464,9.95731199875209,
26.6978018188722));
#195517=CARTESIAN_POINT('Ctrl Pts',(0.708241075709779,10.1186392199276,
26.6944444983974));
#195518=CARTESIAN_POINT('Ctrl Pts',(0.615138815035863,10.2799539172624,
26.6904180506042));
#195519=CARTESIAN_POINT('Ctrl Pts',(0.473950431323473,10.524585585934,26.684311994189));
#195520=CARTESIAN_POINT('Ctrl Pts',(0.332778697514016,10.7691884533126,
26.6766671233762));
#195521=CARTESIAN_POINT('Ctrl Pts',(0.191631827637693,11.0137482355005,
26.6674732243305));
#195522=CARTESIAN_POINT('Ctrl Pts',(0.0548255572505241,11.2507872269931,
26.6585620593867));
#195523=CARTESIAN_POINT('Ctrl Pts',(-0.0819573551552111,11.4877857422645,
26.6481956738303));
#195524=CARTESIAN_POINT('Ctrl Pts',(-0.218708867969042,11.7247298361279,
26.6363679288046));
#195525=CARTESIAN_POINT('Ctrl Pts',(-0.355144642819241,11.9611268629491,
26.6245674922017));
#195526=CARTESIAN_POINT('Ctrl Pts',(-0.491549163024132,12.1974697192496,
26.6113124364415));
#195527=CARTESIAN_POINT('Ctrl Pts',(-0.627914520687298,12.4337446993022,
26.5965987960131));
#195528=CARTESIAN_POINT('Ctrl Pts',(-0.762533899744824,12.6669944897668,
26.5820735443503));
#195529=CARTESIAN_POINT('Ctrl Pts',(-0.8971151127718,12.9001781309083,26.5661268194134));
#195530=CARTESIAN_POINT('Ctrl Pts',(-1.03165053424398,13.1332824124608,
26.5487561890919));
#195531=CARTESIAN_POINT('Ctrl Pts',(-1.16621978069617,13.3664453012379,
26.5313811914356));
#195532=CARTESIAN_POINT('Ctrl Pts',(-1.30074321261631,13.5995287904684,
26.5125815723052));
#195533=CARTESIAN_POINT('Ctrl Pts',(-1.43521320966713,13.8325196805985,
26.4923558923424));
#195534=CARTESIAN_POINT('Ctrl Pts',(-1.57377994514853,14.0726088287379,
26.4715140204989));
#195535=CARTESIAN_POINT('Ctrl Pts',(-1.71228994032248,14.3125996495871,
26.4491578719818));
#195536=CARTESIAN_POINT('Ctrl Pts',(-1.85073485603482,14.5524776994122,
26.4252867008838));
#195537=CARTESIAN_POINT('Ctrl Pts',(-1.99819676117379,14.807979131489,26.3998607879863));
#195538=CARTESIAN_POINT('Ctrl Pts',(-2.14558483348853,15.0633526244822,
26.3727160773856));
#195539=CARTESIAN_POINT('Ctrl Pts',(-2.29288899503032,15.3185807233271,
26.343852483009));
#195540=CARTESIAN_POINT('Ctrl Pts',(-2.45330848999821,15.596533242045,26.3124189974619));
#195541=CARTESIAN_POINT('Ctrl Pts',(-2.61362846690666,15.8743133234672,
26.2789469177842));
#195542=CARTESIAN_POINT('Ctrl Pts',(-2.77383588212203,16.151898375185,26.2434370440723));
#195543=CARTESIAN_POINT('Ctrl Pts',(-2.94770420055272,16.4531531335804,
26.2048992396787));
#195544=CARTESIAN_POINT('Ctrl Pts',(-3.12143994258292,16.754178183799,26.1639612986411));
#195545=CARTESIAN_POINT('Ctrl Pts',(-3.29502643119049,17.0549446393991,
26.1206252762729));
#195546=CARTESIAN_POINT('Ctrl Pts',(-3.48115702675784,17.3774457738858,
26.0741576063661));
#195547=CARTESIAN_POINT('Ctrl Pts',(-3.66711601812014,17.6996495890074,
26.0249327406718));
#195548=CARTESIAN_POINT('Ctrl Pts',(-3.85288291539155,18.0215205919745,
25.9729543395246));
#195549=CARTESIAN_POINT('Ctrl Pts',(-4.05270398407303,18.3677427054681,
25.9170435189309));
#195550=CARTESIAN_POINT('Ctrl Pts',(-4.25230279350302,18.7135797441738,
25.8579467658161));
#195551=CARTESIAN_POINT('Ctrl Pts',(-4.45165389653212,19.0589876282544,
25.7956699303903));
#195552=CARTESIAN_POINT('Ctrl Pts',(-4.47576217875884,19.1007591089547,
25.7881385573414));
#195553=CARTESIAN_POINT('Ctrl Pts',(-4.4998668382862,19.1425243132743,25.7805606756561));
#195554=CARTESIAN_POINT('Ctrl Pts',(-4.5239678302422,19.1842831634769,25.7729362978562));
#195555=CARTESIAN_POINT('',(1.32949870473958,10.0437435297978,26.2004460957959));
#195556=CARTESIAN_POINT('Ctrl Pts',(-4.31395250130585,19.8294799476413,
25.1928409517033));
#195557=CARTESIAN_POINT('Ctrl Pts',(-4.20147235769512,19.6345218993454,
25.2301293845772));
#195558=CARTESIAN_POINT('Ctrl Pts',(-4.08890843800094,19.4394168181805,
25.2663955118206));
#195559=CARTESIAN_POINT('Ctrl Pts',(-3.97626547994214,19.2441726837173,
25.3016379203029));
#195560=CARTESIAN_POINT('Ctrl Pts',(-3.77828903821452,18.9010199498465,
25.3635784690019));
#195561=CARTESIAN_POINT('Ctrl Pts',(-3.58006844641245,18.557437679345,25.4223567430149));
#195562=CARTESIAN_POINT('Ctrl Pts',(-3.38162965984736,18.2134692104678,
25.4779660987163));
#195563=CARTESIAN_POINT('Ctrl Pts',(-3.19714767780319,17.8936930921112,
25.5296642789843));
#195564=CARTESIAN_POINT('Ctrl Pts',(-3.01247711424637,17.5735831899688,
25.5786236244833));
#195565=CARTESIAN_POINT('Ctrl Pts',(-2.82763903834088,17.2531742871215,
25.6248396265983));
#195566=CARTESIAN_POINT('Ctrl Pts',(-2.65525784739012,16.954358861817,25.6679409705533));
#195567=CARTESIAN_POINT('Ctrl Pts',(-2.4827309617541,16.6552833791849,25.7086562781951));
#195568=CARTESIAN_POINT('Ctrl Pts',(-2.3100757087505,16.3559760249827,25.7469825823875));
#195569=CARTESIAN_POINT('Ctrl Pts',(-2.15098596090641,16.0801852182765,
25.7822975928705));
#195570=CARTESIAN_POINT('Ctrl Pts',(-1.9917872248736,15.8041975448505,25.8155842595343));
#195571=CARTESIAN_POINT('Ctrl Pts',(-1.83249323756712,15.5280349189927,
25.8468408403433));
#195572=CARTESIAN_POINT('Ctrl Pts',(-1.68622250063045,15.274450264094,25.8755420059451));
#195573=CARTESIAN_POINT('Ctrl Pts',(-1.53987145049385,15.0207180942162,
25.9025314601627));
#195574=CARTESIAN_POINT('Ctrl Pts',(-1.39345088464708,14.7668552072398,
25.9278083326406));
#195575=CARTESIAN_POINT('Ctrl Pts',(-1.25598358188192,14.5285154211375,
25.9515395855679));
#195576=CARTESIAN_POINT('Ctrl Pts',(-1.11845500491974,14.290060415249,25.9737612938161));
#195577=CARTESIAN_POINT('Ctrl Pts',(-0.98087428235452,14.0515039444692,
25.9944731694517));
#195578=CARTESIAN_POINT('Ctrl Pts',(-0.847361105454638,13.8200003465086,
26.0145727027594));
#195579=CARTESIAN_POINT('Ctrl Pts',(-0.71379882072037,13.5884011945465,
26.0332503595188));
#195580=CARTESIAN_POINT('Ctrl Pts',(-0.580196004456184,13.3567188781333,
26.050506339317));
#195581=CARTESIAN_POINT('Ctrl Pts',(-0.446626735095634,13.1250947358249,
26.0677579862374));
#195582=CARTESIAN_POINT('Ctrl Pts',(-0.313016954557241,12.8933874708251,
26.0835886700504));
#195583=CARTESIAN_POINT('Ctrl Pts',(-0.179375568067215,12.6616092247824,
26.0979991722528));
#195584=CARTESIAN_POINT('Ctrl Pts',(-0.0440008569385242,12.4268248220757,
26.112596578222));
#195585=CARTESIAN_POINT('Ctrl Pts',(0.0914062853145481,12.1919675851429,
26.1257367242444));
#195586=CARTESIAN_POINT('Ctrl Pts',(0.226836131732284,11.9570497060796,
26.1374212354107));
#195587=CARTESIAN_POINT('Ctrl Pts',(0.362579413265394,11.7215881395319,
26.1491327888887));
#195588=CARTESIAN_POINT('Ctrl Pts',(0.498345504176072,11.4860656498328,
26.1593819619358));
#195589=CARTESIAN_POINT('Ctrl Pts',(0.634123791239816,11.2504940077228,
26.1681715712096));
#195590=CARTESIAN_POINT('Ctrl Pts',(0.774210082193676,11.0074480958113,
26.1772400591742));
#195591=CARTESIAN_POINT('Ctrl Pts',(0.914309355501217,10.7643498629727,
26.1847548952908));
#195592=CARTESIAN_POINT('Ctrl Pts',(1.05440934109637,10.5212101126931,26.1907210461642));
#195593=CARTESIAN_POINT('Ctrl Pts',(1.14610703075577,10.3620712429039,26.1946259876882));
#195594=CARTESIAN_POINT('Ctrl Pts',(1.23780502555384,10.2029145874045,26.1978674859894));
#195595=CARTESIAN_POINT('Ctrl Pts',(1.32949876059371,10.0437434306772,26.2004478888987));
#195596=CARTESIAN_POINT('Ctrl Pts',(0.894464437578918,9.79597726133169,
26.7004947864544));
#195597=CARTESIAN_POINT('Ctrl Pts',(0.894505028841593,9.79590338491565,
26.6774033248));
#195598=CARTESIAN_POINT('Ctrl Pts',(0.895935100496555,9.7966304412136,26.6542724841778));
#195599=CARTESIAN_POINT('Ctrl Pts',(0.898746096508959,9.79815438714891,
26.6313618042915));
#195600=CARTESIAN_POINT('Ctrl Pts',(0.901666795170469,9.79973780698794,
26.6075570063541));
#195601=CARTESIAN_POINT('Ctrl Pts',(0.906077658152066,9.80218116751991,
26.5839906305206));
#195602=CARTESIAN_POINT('Ctrl Pts',(0.911926343364543,9.80545484453707,
26.5609263391133));
#195603=CARTESIAN_POINT('Ctrl Pts',(0.918275855674864,9.8090088488586,26.5358870359368));
#195604=CARTESIAN_POINT('Ctrl Pts',(0.926319323880749,9.81354109131482,
26.5114400315801));
#195605=CARTESIAN_POINT('Ctrl Pts',(0.935950713820351,9.81899045537991,
26.487879620499));
#195606=CARTESIAN_POINT('Ctrl Pts',(0.94665502816449,9.82504687156638,26.4616946100414));
#195607=CARTESIAN_POINT('Ctrl Pts',(0.959320235467081,9.83223582266258,
26.43660467821));
#195608=CARTESIAN_POINT('Ctrl Pts',(0.973765008483785,9.84045188686549,
26.4129573964624));
#195609=CARTESIAN_POINT('Ctrl Pts',(0.988199728042189,9.84866223274671,
26.3893265730532));
#195610=CARTESIAN_POINT('Ctrl Pts',(1.00441149674492,9.85789821771032,26.3671350004826));
#195611=CARTESIAN_POINT('Ctrl Pts',(1.0221914651879,9.86803791359544,26.3466896969536));
#195612=CARTESIAN_POINT('Ctrl Pts',(1.04059693206595,9.87853432349434,26.3255251286293));
#195613=CARTESIAN_POINT('Ctrl Pts',(1.06062204601583,9.88996410127546,26.3063023521838));
#195614=CARTESIAN_POINT('Ctrl Pts',(1.08197105457968,9.90215799873358,26.2892884984508));
#195615=CARTESIAN_POINT('Ctrl Pts',(1.10095313501689,9.91299997960126,26.2741609416305));
#195616=CARTESIAN_POINT('Ctrl Pts',(1.12098224761308,9.92444627495012,26.2607792160812));
#195617=CARTESIAN_POINT('Ctrl Pts',(1.14182406028182,9.93636224638326,26.2493067614484));
#195618=CARTESIAN_POINT('Ctrl Pts',(1.16146871619886,9.94759376268377,26.2384932862788));
#195619=CARTESIAN_POINT('Ctrl Pts',(1.18183563187047,9.95924269679923,26.2293766003331));
#195620=CARTESIAN_POINT('Ctrl Pts',(1.20269866792289,9.97117861618472,26.2220685026352));
#195621=CARTESIAN_POINT('Ctrl Pts',(1.22320659133662,9.98291137262608,26.2148847970848));
#195622=CARTESIAN_POINT('Ctrl Pts',(1.24419383633373,9.99492141466857,26.2094497103426));
#195623=CARTESIAN_POINT('Ctrl Pts',(1.26541411046309,10.007066046645,26.2058320197814));
#195624=CARTESIAN_POINT('Ctrl Pts',(1.2851023043497,10.0183338496703,26.2024755224639));
#195625=CARTESIAN_POINT('Ctrl Pts',(1.3049903759512,10.0297171028705,26.2006839104542));
#195626=CARTESIAN_POINT('Ctrl Pts',(1.32486050317209,10.0410889410153,26.2004693979469));
#195627=CARTESIAN_POINT('Ctrl Pts',(1.32640674095863,10.0419738656887,26.2004527051829));
#195628=CARTESIAN_POINT('Ctrl Pts',(1.32795286219781,10.0428587162772,26.2004455378775));
#195629=CARTESIAN_POINT('Ctrl Pts',(1.32949876059362,10.0437434306765,26.2004478888987));
#195630=CARTESIAN_POINT('Origin',(5.74151140046638,4.39848095776071,25.3266525210996));
#195631=CARTESIAN_POINT('',(-6.0238717642077,21.7831079318313,25.2356727574284));
#195632=CARTESIAN_POINT('',(-6.02805477466944,21.79035583501,25.3266525225846));
#195633=CARTESIAN_POINT('Origin',(-5.77866926578892,21.3584144617221,25.3266545668481));
#195634=CARTESIAN_POINT('',(-5.30822078531706,21.5526658590416,24.8357670480397));
#195635=CARTESIAN_POINT('Ctrl Pts',(-6.02387169210182,21.7831079838216,
25.235672755775));
#195636=CARTESIAN_POINT('Ctrl Pts',(-6.0211635667619,21.7784246009183,25.2065102829978));
#195637=CARTESIAN_POINT('Ctrl Pts',(-6.0149851420585,21.7730066868638,25.1780481583107));
#195638=CARTESIAN_POINT('Ctrl Pts',(-5.99571234235732,21.7606544296159,
25.1221497561453));
#195639=CARTESIAN_POINT('Ctrl Pts',(-5.98252912882693,21.753770269675,25.095230997043));
#195640=CARTESIAN_POINT('Ctrl Pts',(-5.93344449931244,21.7313347016353,
25.0182110367273));
#195641=CARTESIAN_POINT('Ctrl Pts',(-5.88912703349365,21.7146993293035,
24.9749711477971));
#195642=CARTESIAN_POINT('Ctrl Pts',(-5.78089245489544,21.6782558028035,
24.9006200918988));
#195643=CARTESIAN_POINT('Ctrl Pts',(-5.71523812907714,21.6583871852693,
24.8722575613064));
#195644=CARTESIAN_POINT('Ctrl Pts',(-5.51517794754709,21.6019313362361,
24.8181132230282));
#195645=CARTESIAN_POINT('Ctrl Pts',(-5.39059769786064,21.5717301416291,
24.8243210282251));
#195646=CARTESIAN_POINT('Ctrl Pts',(-5.31044669889674,21.5531833046393,
24.8354517698704));
#195647=CARTESIAN_POINT('Ctrl Pts',(-5.30917567082554,21.5528868694044,
24.8356309660335));
#195648=CARTESIAN_POINT('Ctrl Pts',(-5.30822078548205,21.5526658595523,
24.8357670436019));
#195649=CARTESIAN_POINT('',(-14.6390115371626,5.39695446718184,24.8357669286889));
#195650=CARTESIAN_POINT('Origin',(5.74151139909134,4.39848094087594,24.8357670478746));
#195651=CARTESIAN_POINT('',(-15.1962513432626,5.90167378476764,25.2356729213439));
#195652=CARTESIAN_POINT('Ctrl Pts',(-14.639011988223,5.39695403123149,24.8357668490642));
#195653=CARTESIAN_POINT('Ctrl Pts',(-14.6397459284253,5.39774069182812,
24.8356174802015));
#195654=CARTESIAN_POINT('Ctrl Pts',(-14.6405047002521,5.39855259552482,
24.8354650304654));
#195655=CARTESIAN_POINT('Ctrl Pts',(-14.7194350155704,5.48311201952984,
24.8198101274121));
#195656=CARTESIAN_POINT('Ctrl Pts',(-14.8031654631311,5.56919101313014,
24.8246835146911));
#195657=CARTESIAN_POINT('Ctrl Pts',(-14.9339730776828,5.69665775625211,
24.8722511233689));
#195658=CARTESIAN_POINT('Ctrl Pts',(-14.9839942026527,5.7435988250549,24.9006125877913));
#195659=CARTESIAN_POINT('Ctrl Pts',(-15.0696522257986,5.81914023304108,
24.9749621537413));
#195660=CARTESIAN_POINT('Ctrl Pts',(-15.1062097434697,5.8492152274016,25.0182014406565));
#195661=CARTESIAN_POINT('Ctrl Pts',(-15.1501750816919,5.88052214178404,
25.0952223746897));
#195662=CARTESIAN_POINT('Ctrl Pts',(-15.1627273598696,5.88850191141262,
25.122142622844));
#195663=CARTESIAN_POINT('Ctrl Pts',(-15.1830598605279,5.89902408961213,
25.1780444726417));
#195664=CARTESIAN_POINT('Ctrl Pts',(-15.1908409952887,5.90166852686233,
25.2065084680692));
#195665=CARTESIAN_POINT('Ctrl Pts',(-15.1962513434975,5.90167378110174,
25.2356729213009));
#195666=CARTESIAN_POINT('',(-15.2046196853644,5.90167507893412,25.3266525120298));
#195667=CARTESIAN_POINT('Ctrl Pts',(-15.1962513431158,5.9016737866001,25.2356729213711));
#195668=CARTESIAN_POINT('Ctrl Pts',(-15.2019798036339,5.90167466013444,
25.2665503425654));
#195669=CARTESIAN_POINT('Ctrl Pts',(-15.2046196859063,5.9016750626894,25.2978405013854));
#195670=CARTESIAN_POINT('Ctrl Pts',(-15.2046196859067,5.90167506268727,
25.3266525209263));
#195671=CARTESIAN_POINT('Origin',(5.74151140044165,4.39848095677945,25.3266525213074));
#195672=CARTESIAN_POINT('Ctrl Pts',(-15.472919302591,5.21244630962912,24.7075944049676));
#195673=CARTESIAN_POINT('Ctrl Pts',(-15.3599116040566,5.2124383731055,24.7307568071));
#195674=CARTESIAN_POINT('Ctrl Pts',(-15.1081882214126,5.21242102161949,
24.7817486585311));
#195675=CARTESIAN_POINT('Ctrl Pts',(-14.7699244348924,5.21239874326866,
24.8484722762316));
#195676=CARTESIAN_POINT('Ctrl Pts',(-14.5446373983918,5.21238456307998,
24.8918427801496));
#195677=CARTESIAN_POINT('Ctrl Pts',(-14.4582493127893,5.21237922895736,
24.9083167359083));
#195678=CARTESIAN_POINT('Ctrl Pts',(-15.4335942628404,5.69036504972971,
24.5161180100138));
#195679=CARTESIAN_POINT('Ctrl Pts',(-15.3208816005422,5.69036108314322,
24.5392297290604));
#195680=CARTESIAN_POINT('Ctrl Pts',(-15.069815369572,5.69035271515204,24.5901106008813));
#195681=CARTESIAN_POINT('Ctrl Pts',(-14.7324345393911,5.69034294542632,
24.6566908662703));
#195682=CARTESIAN_POINT('Ctrl Pts',(-14.5077354848029,5.69033737111084,
24.6999693706268));
#195683=CARTESIAN_POINT('Ctrl Pts',(-14.4215728541928,5.69033537608732,
24.7164085638741));
#195684=CARTESIAN_POINT('Ctrl Pts',(-15.5065133073197,6.05721242356168,
24.8720980761262));
#195685=CARTESIAN_POINT('Ctrl Pts',(-15.3932571967624,6.05720107685428,
24.8953287212593));
#195686=CARTESIAN_POINT('Ctrl Pts',(-15.1409804391479,6.05717600761253,
24.9464718647326));
#195687=CARTESIAN_POINT('Ctrl Pts',(-14.8019729055105,6.05714297777055,
25.0133967350637));
#195688=CARTESIAN_POINT('Ctrl Pts',(-14.5761904465586,6.05712139690709,
25.0569001298349));
#195689=CARTESIAN_POINT('Ctrl Pts',(-14.4896123752425,6.05711318590778,
25.0734248837374));
#195690=CARTESIAN_POINT('Ctrl Pts',(-15.6028867804523,5.86629783252519,
25.342076545258));
#195691=CARTESIAN_POINT('Ctrl Pts',(-15.488910465799,5.86627673684916,25.3654509171253));
#195692=CARTESIAN_POINT('Ctrl Pts',(-15.2350294970326,5.86622961949118,
25.4169102285813));
#195693=CARTESIAN_POINT('Ctrl Pts',(-14.8938663508925,5.86616588581563,
25.4842480535735));
#195694=CARTESIAN_POINT('Ctrl Pts',(-14.6666483048683,5.86612317535256,
25.5280193915821));
#195695=CARTESIAN_POINT('Ctrl Pts',(-14.5795197583304,5.86610675573638,
25.5446458487143));
#195696=CARTESIAN_POINT('Origin',(-12.8871984930112,-20.4690747009906,15.171903291949));
#195697=CARTESIAN_POINT('Origin',(-13.3830266490673,5.90139724527276,16.86185855581));
#195698=CARTESIAN_POINT('Origin',(5.74151140028512,4.39848095361725,24.7237382145767));
#195699=CARTESIAN_POINT('',(-16.171511708759,4.40182247904701,24.2869662653816));
#195700=CARTESIAN_POINT('Origin',(5.74151140025371,4.39848096221553,24.2869647969192));
#195701=CARTESIAN_POINT('',(-15.2200654376551,3.40956483568846,24.7211346923395));
#195702=CARTESIAN_POINT('Origin',(5.74151139916921,4.39848094094401,24.7211312478917));
#195703=CARTESIAN_POINT('',(-16.1498717934725,3.41121711876951,24.2867094676977));
#195704=CARTESIAN_POINT('Ctrl Pts',(-16.1498605050222,3.41121761834973,
24.2866853102861));
#195705=CARTESIAN_POINT('Ctrl Pts',(-15.6759711648761,3.41126387768228,
24.5081287098592));
#195706=CARTESIAN_POINT('Ctrl Pts',(-15.3660390995141,3.41071299705457,
24.6529433816702));
#195707=CARTESIAN_POINT('Ctrl Pts',(-15.2200655650683,3.40956485020234,
24.7211349653294));
#195708=CARTESIAN_POINT('Origin',(5.74180508142064,4.38512265480284,24.2868302350512));
#195709=CARTESIAN_POINT('Ctrl Pts',(-14.4584944236583,3.59074327290372,
24.9083171513836));
#195710=CARTESIAN_POINT('Ctrl Pts',(-14.6165461373008,3.59078171095561,
24.8781771533569));
#195711=CARTESIAN_POINT('Ctrl Pts',(-14.9550171750193,3.59086330674913,
24.8125073928006));
#195712=CARTESIAN_POINT('Ctrl Pts',(-15.2930301288267,3.59094335902583,
24.7445157187944));
#195713=CARTESIAN_POINT('Ctrl Pts',(-15.4731665345351,3.59098564400028,
24.7075944097224));
#195714=CARTESIAN_POINT('Ctrl Pts',(-14.4219637398004,3.11277595948411,
24.7164089776248));
#195715=CARTESIAN_POINT('Ctrl Pts',(-14.5796029699857,3.11282038664984,
24.686332581665));
#195716=CARTESIAN_POINT('Ctrl Pts',(-14.9171905824726,3.11291450657961,
24.6208027126676));
#195717=CARTESIAN_POINT('Ctrl Pts',(-15.2543211422453,3.11300646281552,
24.5529585335227));
#195718=CARTESIAN_POINT('Ctrl Pts',(-15.4339872529915,3.11305493289396,
24.5161180149826));
#195719=CARTESIAN_POINT('Ctrl Pts',(-14.4901151075194,2.74601891836596,
25.0734253001627));
#195720=CARTESIAN_POINT('Ctrl Pts',(-14.6485144122938,2.74605220436044,
25.0431923653252));
#195721=CARTESIAN_POINT('Ctrl Pts',(-14.9877297361988,2.74612302647142,
24.9773224254989));
#195722=CARTESIAN_POINT('Ctrl Pts',(-15.3264857947109,2.74619284539426,
24.909128170806));
#195723=CARTESIAN_POINT('Ctrl Pts',(-15.5070181753449,2.74622981608601,
24.8720980808019));
#195724=CARTESIAN_POINT('Ctrl Pts',(-14.5799642188383,2.93705275879589,
25.5446462668954));
#195725=CARTESIAN_POINT('Ctrl Pts',(-14.7393706537267,2.93707133522588,
25.5142272625613));
#195726=CARTESIAN_POINT('Ctrl Pts',(-15.0807428479942,2.93711140991476,
25.4479513746404));
#195727=CARTESIAN_POINT('Ctrl Pts',(-15.4216530140924,2.93715200659761,
25.3793357423167));
#195728=CARTESIAN_POINT('Ctrl Pts',(-15.6033334186322,2.93717379195513,
25.3420765508739));
#195729=CARTESIAN_POINT('',(-15.1967087919216,2.90167382385278,25.2356728035062));
#195730=CARTESIAN_POINT('',(-15.3776138649977,2.90170141038658,25.199292499701));
#195731=CARTESIAN_POINT('Origin',(-13.3540016542167,2.90139278630662,16.7532459919025));
#195732=CARTESIAN_POINT('',(-15.2237778226477,3.29544773556236,24.7319781726825));
#195733=CARTESIAN_POINT('Ctrl Pts',(-15.2237778226477,3.29544773556269,
24.7319781726825));
#195734=CARTESIAN_POINT('Ctrl Pts',(-15.2252903599003,3.2737452576417,24.7364875712615));
#195735=CARTESIAN_POINT('Ctrl Pts',(-15.2272762656852,3.2519646711041,24.7424630508085));
#195736=CARTESIAN_POINT('Ctrl Pts',(-15.2297744975482,3.23029781097852,
24.7500247543116));
#195737=CARTESIAN_POINT('Ctrl Pts',(-15.2320297957461,3.2107378848889,24.7568511408195));
#195738=CARTESIAN_POINT('Ctrl Pts',(-15.2347027809089,3.19127065207391,
24.7649710239557));
#195739=CARTESIAN_POINT('Ctrl Pts',(-15.2378204989236,3.17207798973246,
24.7744641572929));
#195740=CARTESIAN_POINT('Ctrl Pts',(-15.2407988861583,3.15374304723595,
24.7835330426175));
#195741=CARTESIAN_POINT('Ctrl Pts',(-15.2441833245213,3.13565869549547,
24.7938560735801));
#195742=CARTESIAN_POINT('Ctrl Pts',(-15.2479934555565,3.11802296092593,
24.8054826687501));
#195743=CARTESIAN_POINT('Ctrl Pts',(-15.251654718362,3.10107628417657,24.816654993286));
#195744=CARTESIAN_POINT('Ctrl Pts',(-15.2557092371759,3.08454420408086,
24.8290318899043));
#195745=CARTESIAN_POINT('Ctrl Pts',(-15.2601681289004,3.06863710228971,
24.842625376874));
#195746=CARTESIAN_POINT('Ctrl Pts',(-15.2644221557038,3.0534608563603,24.8555943076068));
#195747=CARTESIAN_POINT('Ctrl Pts',(-15.2690443803251,3.03885417440871,
24.869671238965));
#195748=CARTESIAN_POINT('Ctrl Pts',(-15.2740364064127,3.02502429735868,
24.8848262541307));
#195749=CARTESIAN_POINT('Ctrl Pts',(-15.2752320833077,3.0217118017588,24.8884561433098));
#195750=CARTESIAN_POINT('Ctrl Pts',(-15.2764489326432,3.01844395673807,
24.8921476678852));
#195751=CARTESIAN_POINT('Ctrl Pts',(-15.2776868916368,3.01522375265295,
24.8958999929567));
#195752=CARTESIAN_POINT('Ctrl Pts',(-15.2779204881887,3.01461611655636,
24.896608037571));
#195753=CARTESIAN_POINT('Ctrl Pts',(-15.2779938628639,3.01442675034198,
24.8968310928966));
#195754=CARTESIAN_POINT('Ctrl Pts',(-15.2780277859425,3.01433850420039,
24.896934548829));
#195755=CARTESIAN_POINT('Ctrl Pts',(-15.2780447474818,3.0142943811296,24.8969862767953));
#195756=CARTESIAN_POINT('Ctrl Pts',(-15.2780518696786,3.01427568365934,
24.8970082217362));
#195757=CARTESIAN_POINT('Ctrl Pts',(-15.2780643133885,3.01424316827914,
24.8970463776078));
#195758=CARTESIAN_POINT('Ctrl Pts',(-15.2780767570984,3.01421065289895,
24.8970845334793));
#195759=CARTESIAN_POINT('Ctrl Pts',(-15.2780945209743,3.01416431115844,
24.8971388936015));
#195760=CARTESIAN_POINT('Ctrl Pts',(-15.2781327814296,3.01406499620668,
24.8972555290852));
#195761=CARTESIAN_POINT('Ctrl Pts',(-15.2782858232509,3.01366773639962,
24.8977220710196));
#195762=CARTESIAN_POINT('Ctrl Pts',(-15.2784432952811,3.01325952360061,
24.8982033485158));
#195763=CARTESIAN_POINT('Ctrl Pts',(-15.2786052544992,3.01284053260989,
24.8986994850986));
#195764=CARTESIAN_POINT('Ctrl Pts',(-15.2789291729356,3.01200255062844,
24.8996917582641));
#195765=CARTESIAN_POINT('Ctrl Pts',(-15.2792710385518,3.01112144612546,
24.9007434599803));
#195766=CARTESIAN_POINT('Ctrl Pts',(-15.2796313373163,3.01019875891752,
24.9018556396767));
#195767=CARTESIAN_POINT('Ctrl Pts',(-15.2803519348452,3.00835338450155,
24.9040799990697));
#195768=CARTESIAN_POINT('Ctrl Pts',(-15.2811462410041,3.00634151517179,
24.9065461515532));
#195769=CARTESIAN_POINT('Ctrl Pts',(-15.2820186564073,3.00417734549614,
24.9092639691346));
#195770=CARTESIAN_POINT('Ctrl Pts',(-15.2837634872138,2.99984900614473,
24.9146996042974));
#195771=CARTESIAN_POINT('Ctrl Pts',(-15.2858203781785,2.99490896467901,
24.9211400311988));
#195772=CARTESIAN_POINT('Ctrl Pts',(-15.2882306436361,2.9895102396008,24.9286747636794));
#195773=CARTESIAN_POINT('Ctrl Pts',(-15.290439462654,2.98456273201929,24.9355797543082));
#195774=CARTESIAN_POINT('Ctrl Pts',(-15.2929447354721,2.97923335280963,
24.9433997912784));
#195775=CARTESIAN_POINT('Ctrl Pts',(-15.295782381709,2.97367488876307,24.9522182259729));
#195776=CARTESIAN_POINT('Ctrl Pts',(-15.2985086167066,2.96833466029517,
24.9606904326119));
#195777=CARTESIAN_POINT('Ctrl Pts',(-15.3015418417367,2.96278317945728,
24.9700851884712));
#195778=CARTESIAN_POINT('Ctrl Pts',(-15.3049107302647,2.95720136180532,
24.9804602424256));
#195779=CARTESIAN_POINT('Ctrl Pts',(-15.3056880082415,2.95591351155586,
24.9828539995592));
#195780=CARTESIAN_POINT('Ctrl Pts',(-15.3064831332375,2.95462423481477,
24.9852998333492));
#195781=CARTESIAN_POINT('Ctrl Pts',(-15.307296413508,2.95333608854552,24.9877982320601));
#195782=CARTESIAN_POINT('Ctrl Pts',(-15.3104291055143,2.9483742498447,24.9974218685286));
#195783=CARTESIAN_POINT('Ctrl Pts',(-15.313834099277,2.94345121352106,25.0077736535196));
#195784=CARTESIAN_POINT('Ctrl Pts',(-15.3175248715474,2.93869266068593,
25.0189372063422));
#195785=CARTESIAN_POINT('Ctrl Pts',(-15.321083649861,2.93410428909508,25.0297015143995));
#195786=CARTESIAN_POINT('Ctrl Pts',(-15.3249082989097,2.92966914811014,
25.0412213917093));
#195787=CARTESIAN_POINT('Ctrl Pts',(-15.3290053705366,2.92553956995466,
25.0535442095363));
#195788=CARTESIAN_POINT('Ctrl Pts',(-15.3329180599136,2.92159583695413,
25.065312458373));
#195789=CARTESIAN_POINT('Ctrl Pts',(-15.3370793337441,2.91793142700874,
25.0778136424614));
#195790=CARTESIAN_POINT('Ctrl Pts',(-15.3414876415973,2.91470892411094,
25.0910529519035));
#195791=CARTESIAN_POINT('Ctrl Pts',(-15.3457885780997,2.91156491039781,
25.1039697969022));
#195792=CARTESIAN_POINT('Ctrl Pts',(-15.3503247778858,2.90884236568951,
25.11758981922));
#195793=CARTESIAN_POINT('Ctrl Pts',(-15.355085895326,2.90671087960133,25.1318736930803));
#195794=CARTESIAN_POINT('Ctrl Pts',(-15.3597011532769,2.90464469277874,
25.1457199724952));
#195795=CARTESIAN_POINT('Ctrl Pts',(-15.3645278015375,2.90313493233149,
25.1601902547671));
#195796=CARTESIAN_POINT('Ctrl Pts',(-15.3695467971033,2.90234016918494,
25.1752011428556));
#195797=CARTESIAN_POINT('Ctrl Pts',(-15.3721841752473,2.90192253762402,
25.183089053424));
#195798=CARTESIAN_POINT('Ctrl Pts',(-15.3748744982647,2.90170231777124,
25.1911254118761));
#195799=CARTESIAN_POINT('Ctrl Pts',(-15.3776138649965,2.90170141410911,
25.1992924997019));
#195800=CARTESIAN_POINT('Origin',(-15.3776801127631,3.40168061781171,25.1915877032844));
#195801=CARTESIAN_POINT('',(-14.6393146747887,3.40622735021341,24.8357670510548));
#195802=CARTESIAN_POINT('Origin',(-12.7924840696424,29.7632395005618,14.7174927248022));
#195803=CARTESIAN_POINT('Ctrl Pts',(-14.6393145963483,3.40622463064207,
24.8357670440115));
#195804=CARTESIAN_POINT('Ctrl Pts',(-14.6400519237571,3.40543482139111,
24.8356170331001));
#195805=CARTESIAN_POINT('Ctrl Pts',(-14.6408041824169,3.40462870394632,
24.8354659292658));
#195806=CARTESIAN_POINT('Ctrl Pts',(-14.7199456131607,3.31993988957421,
24.8197744802415));
#195807=CARTESIAN_POINT('Ctrl Pts',(-14.8035546531806,3.23400394596604,
24.8246927476563));
#195808=CARTESIAN_POINT('Ctrl Pts',(-14.9343799824668,3.10659852531813,
24.8722572444699));
#195809=CARTESIAN_POINT('Ctrl Pts',(-14.9844139598836,3.05967442367248,
24.9006197257697));
#195810=CARTESIAN_POINT('Ctrl Pts',(-15.0700924160251,2.9841621315714,24.9749707175762));
#195811=CARTESIAN_POINT('Ctrl Pts',(-15.1066578698364,2.95409969398776,
25.0182105795945));
#195812=CARTESIAN_POINT('Ctrl Pts',(-15.1506300987337,2.92280880617056,
25.0952305981466));
#195813=CARTESIAN_POINT('Ctrl Pts',(-15.1631836267516,2.91483383764884,
25.1221494382889));
#195814=CARTESIAN_POINT('Ctrl Pts',(-15.1835174899577,2.904319168507,25.1780480182075));
#195815=CARTESIAN_POINT('Ctrl Pts',(-15.1912987849825,2.90167743821838,
25.2065102343018));
#195816=CARTESIAN_POINT('Ctrl Pts',(-15.1967087921353,2.90167382714545,
25.235672803467));
#195817=CARTESIAN_POINT('Origin',(5.7415114004818,4.39848095782608,25.3266525259696));
#195818=CARTESIAN_POINT('Ctrl Pts',(-15.2050771575664,2.90167509829652,
25.3266525285235));
#195819=CARTESIAN_POINT('Ctrl Pts',(-15.2050771576564,2.90167509829886,
25.2978404704821));
#195820=CARTESIAN_POINT('Ctrl Pts',(-15.2024372679089,2.90167469574312,
25.2665502653119));
#195821=CARTESIAN_POINT('Ctrl Pts',(-15.1967087917939,2.90167382220709,
25.23567280353));
#195822=CARTESIAN_POINT('',(-5.31345351584967,-12.7523328926597,24.8357669264514));
#195823=CARTESIAN_POINT('Origin',(5.74151139909141,4.39848094087566,24.8357670490314));
#195824=CARTESIAN_POINT('',(-6.02917323308645,-12.9825570363033,25.2356730932297));
#195825=CARTESIAN_POINT('Ctrl Pts',(-6.02917315795933,-12.982557090513,
25.2356730915055));
#195826=CARTESIAN_POINT('Ctrl Pts',(-6.02646344637357,-12.9778742203713,
25.2065086324365));
#195827=CARTESIAN_POINT('Ctrl Pts',(-6.02028274076351,-12.972457779884,
25.1780446298686));
#195828=CARTESIAN_POINT('Ctrl Pts',(-6.00100403738274,-12.9601104086018,
25.1221427647797));
#195829=CARTESIAN_POINT('Ctrl Pts',(-5.98781722417492,-12.9532297021635,
25.0952225087271));
#195830=CARTESIAN_POINT('Ctrl Pts',(-5.93872200621618,-12.9308080651049,
25.0182015680567));
#195831=CARTESIAN_POINT('Ctrl Pts',(-5.8943975667102,-12.9141858284473,
24.9749622768559));
#195832=CARTESIAN_POINT('Ctrl Pts',(-5.78614783416398,-12.877774516615,
24.900612693623));
#195833=CARTESIAN_POINT('Ctrl Pts',(-5.72048514434528,-12.8579254895013,
24.8722512154228));
#195834=CARTESIAN_POINT('Ctrl Pts',(-5.52763577803404,-12.8035686591022,
24.820068346834));
#195835=CARTESIAN_POINT('Ctrl Pts',(-5.40613190754414,-12.7738269985971,
24.8228787012565));
#195836=CARTESIAN_POINT('Ctrl Pts',(-5.31565274050678,-12.7528404764567,
24.8354558834811));
#195837=CARTESIAN_POINT('Ctrl Pts',(-5.31443182980496,-12.7525596561482,
24.8356274205312));
#195838=CARTESIAN_POINT('Ctrl Pts',(-5.3134533631446,-12.7523335040292,
24.8357668464503));
#195839=CARTESIAN_POINT('Origin',(-5.78385445408045,-12.5579318582041,25.3266544336867));
#195840=CARTESIAN_POINT('Origin',(5.74151140028633,4.39848095338348,24.7237360551149));
#195841=CARTESIAN_POINT('',(-5.60099232018679,-13.2569226597272,24.7211348001596));
#195842=CARTESIAN_POINT('',(-6.06445543189388,-14.0621461317568,24.2870609804496));
#195843=CARTESIAN_POINT('Ctrl Pts',(-5.60099220513553,-13.2569225065777,
24.721134393444));
#195844=CARTESIAN_POINT('Ctrl Pts',(-5.67371453957666,-13.3848576022868,
24.6523885733173));
#195845=CARTESIAN_POINT('Ctrl Pts',(-5.82819075790305,-13.6532459132931,
24.5076956616023));
#195846=CARTESIAN_POINT('Ctrl Pts',(-6.06444018378017,-14.0621211702516,
24.2870324599933));
#195847=CARTESIAN_POINT('',(-3.882365464356,-14.2494849943134,24.7211345699339));
#195848=CARTESIAN_POINT('Origin',(5.74151139916921,4.39848094094387,24.7211312502935));
#195849=CARTESIAN_POINT('',(-4.34878135467031,-15.0529600854935,24.2870916465478));
#195850=CARTESIAN_POINT('Ctrl Pts',(-3.88236666069353,-14.2494870863885,
24.7211368536635));
#195851=CARTESIAN_POINT('Ctrl Pts',(-3.97655429317602,-14.4089142199556,
24.6346432302162));
#195852=CARTESIAN_POINT('Ctrl Pts',(-4.13162911423846,-14.6769353451722,
24.4899571408295));
#195853=CARTESIAN_POINT('Ctrl Pts',(-4.34876738095717,-15.0529345182881,
24.2870649054954));
#195854=CARTESIAN_POINT('Origin',(5.74151140025428,4.39848095359523,24.2870430963303));
#195855=CARTESIAN_POINT('Origin',(-2.05058648715813,-12.0922847295873,25.5959541552987));
#195856=CARTESIAN_POINT('',(3.62083362873236,-2.27255537745066,27.2002923856592));
#195857=CARTESIAN_POINT('',(3.4466536163486,-2.57413779490577,27.2002798463216));
#195858=CARTESIAN_POINT('',(3.62083500364832,-2.27255299671455,27.2002923856989));
#195859=CARTESIAN_POINT('',(-1.93803766208539,-11.8974131344874,26.2811247594937));
#195860=CARTESIAN_POINT('Ctrl Pts',(3.44665361825513,-2.57413779600682,
27.2002798463215));
#195861=CARTESIAN_POINT('Ctrl Pts',(1.64088118999111,-5.7007262206406,27.1486055641912));
#195862=CARTESIAN_POINT('Ctrl Pts',(-0.154015794561815,-8.80848446161451,
26.8422220050147));
#195863=CARTESIAN_POINT('Ctrl Pts',(-1.93803749455299,-11.8974128287425,
26.2811248202662));
#195864=CARTESIAN_POINT('',(-1.93062919771513,-11.884585666653,26.1099354549409));
#195865=CARTESIAN_POINT('Ctrl Pts',(-1.93062915537514,-11.8845856865354,
26.1099354314621));
#195866=CARTESIAN_POINT('Ctrl Pts',(-1.93062915599505,-11.88458568763,26.1642154929842));
#195867=CARTESIAN_POINT('Ctrl Pts',(-1.93295954045567,-11.888620610869,
26.2228900200883));
#195868=CARTESIAN_POINT('Ctrl Pts',(-1.93803777459862,-11.8974132737264,
26.281124728659));
#195869=CARTESIAN_POINT('',(-1.9306292401032,-11.884585646981,25.8980153713988));
#195870=CARTESIAN_POINT('',(3.68940757401916,-2.15382498021413,26.7004911444825));
#195871=CARTESIAN_POINT('',(3.49069627771122,-2.49788052439484,26.7004948629313));
#195872=CARTESIAN_POINT('Ctrl Pts',(3.62083362855876,-2.27255537805218,
27.2002923856592));
#195873=CARTESIAN_POINT('Ctrl Pts',(3.62083385169456,-2.27255499165784,
27.0779030039578));
#195874=CARTESIAN_POINT('Ctrl Pts',(3.63539153656973,-2.24734921905196,
26.9339527243826));
#195875=CARTESIAN_POINT('Ctrl Pts',(3.66739943045178,-2.19192943900043,
26.7814884235102));
#195876=CARTESIAN_POINT('Ctrl Pts',(3.67757773095426,-2.1743063121205,26.7404879489575));
#195877=CARTESIAN_POINT('Ctrl Pts',(3.68940669282324,-2.15382516246323,
26.7004907905495));
#195878=CARTESIAN_POINT('Origin',(1.20410836552672,-0.458556839556508,27.3772692006229));
#195879=CARTESIAN_POINT('',(-4.53588476618762,-10.3970161147541,26.281122532597));
#195880=CARTESIAN_POINT('Origin',(-5.02732659321872,-11.2470150576084,26.109928782139));
#195881=CARTESIAN_POINT('',(0.848806094178585,-1.07374178902802,27.200273422028));
#195882=CARTESIAN_POINT('Ctrl Pts',(-4.53588458388509,-10.3970158323119,
26.2811225911405));
#195883=CARTESIAN_POINT('Ctrl Pts',(-2.75186296800015,-7.30808782620045,
26.8422230048838));
#195884=CARTESIAN_POINT('Ctrl Pts',(-0.9569662284202,-4.20033000920768,
27.148604553355));
#195885=CARTESIAN_POINT('Ctrl Pts',(0.84880611741923,-1.07374180245117,
27.2002734220287));
#195886=CARTESIAN_POINT('',(1.02298618279541,-0.772159213959327,27.2002923962404));
#195887=CARTESIAN_POINT('',(1.02298473622199,-0.772161718655298,27.2002923961809));
#195888=CARTESIAN_POINT('',(1.09156077372852,-0.653426900491922,26.7004861160131));
#195889=CARTESIAN_POINT('Ctrl Pts',(1.09156060585597,-0.653426645783229,
26.7004861967939));
#195890=CARTESIAN_POINT('Ctrl Pts',(1.07973106770454,-0.673908793226504,
26.7404848130017));
#195891=CARTESIAN_POINT('Ctrl Pts',(1.06955230312994,-0.69153272360692,
26.7814869078522));
#195892=CARTESIAN_POINT('Ctrl Pts',(1.03754409116739,-0.74695305434588,
26.9339527237001));
#195893=CARTESIAN_POINT('Ctrl Pts',(1.02298618307557,-0.772159213389756,
27.0779065647162));
#195894=CARTESIAN_POINT('Ctrl Pts',(1.02298618309739,-0.77215921335835,
27.2002959464184));
#195895=CARTESIAN_POINT('',(-1.722162296577,-5.5252218594606,26.7004859000947));
#195896=CARTESIAN_POINT('Origin',(-12.4359589748772,2.90125283303738,25.5959522665704));
#195897=CARTESIAN_POINT('',(-1.09611442089914,2.89952361393446,27.2002952074409));
#195898=CARTESIAN_POINT('',(-1.44389661639451,2.89957667545579,27.2002893355167));
#195899=CARTESIAN_POINT('',(-1.09611277760422,2.8995236138563,27.2002952074508));
#195900=CARTESIAN_POINT('',(-12.2109211409671,2.90121845100145,26.2811246827768));
#195901=CARTESIAN_POINT('Ctrl Pts',(-1.44389661639622,2.89957666442476,
27.2002893355169));
#195902=CARTESIAN_POINT('Ctrl Pts',(-5.05465087240211,2.90012725314099,
27.1486330907175));
#195903=CARTESIAN_POINT('Ctrl Pts',(-8.6436588187896,2.90067454305245,26.8422472033872));
#195904=CARTESIAN_POINT('Ctrl Pts',(-12.2109209406237,2.9012184623717,26.2811247177095));
#195905=CARTESIAN_POINT('Origin',(-13.1927614243089,2.9009258479995,26.1099288235115));
#195906=CARTESIAN_POINT('',(-0.959004542510016,2.89950220458365,26.7004919369539));
#195907=CARTESIAN_POINT('',(-1.35631584721118,2.89956329138292,26.7004948185477));
#195908=CARTESIAN_POINT('Ctrl Pts',(-1.09611442163167,2.89952361358984,
27.200295207441));
#195909=CARTESIAN_POINT('Ctrl Pts',(-1.09611432922674,2.89952361356592,
27.0779058257385));
#195910=CARTESIAN_POINT('Ctrl Pts',(-1.06700629350172,2.89951917485254,
26.9339527222873));
#195911=CARTESIAN_POINT('Ctrl Pts',(-1.00300752910925,2.899509415631,26.7814887073069));
#195912=CARTESIAN_POINT('Ctrl Pts',(-0.982656478357737,2.89950631228432,
26.7404885385043));
#195913=CARTESIAN_POINT('Ctrl Pts',(-0.959005018929534,2.89950270565612,
26.7004916551863));
#195914=CARTESIAN_POINT('Origin',(-0.359498540670415,3.79941505249548,-49.0508226271894));
#195915=CARTESIAN_POINT('',(-14.4317419222745,3.79619708461021,26.9147386856373));
#195916=CARTESIAN_POINT('',(-26.3764930685209,3.79794426332694,23.6884344702158));
#195917=CARTESIAN_POINT('Origin',(-0.35950724797388,3.78723886426144,-49.0507811448588));
#195918=CARTESIAN_POINT('',(-26.0737842596642,2.90334690548363,22.841327223389));
#195919=CARTESIAN_POINT('Ctrl Pts',(-26.3764927445987,3.79794427485209,
23.6884348322805));
#195920=CARTESIAN_POINT('Ctrl Pts',(-26.3782383932362,3.6917297816366,23.6933775343802));
#195921=CARTESIAN_POINT('Ctrl Pts',(-26.3715267745245,3.57741728265602,
23.6744995092164));
#195922=CARTESIAN_POINT('Ctrl Pts',(-26.3415967144837,3.35638745650556,
23.5905965512944));
#195923=CARTESIAN_POINT('Ctrl Pts',(-26.3182795591439,3.25035888519366,
23.5252959331279));
#195924=CARTESIAN_POINT('Ctrl Pts',(-26.2587987339062,3.07571282103638,
23.3587944543223));
#195925=CARTESIAN_POINT('Ctrl Pts',(-26.2228364659416,3.0076859402088,23.2581569378189));
#195926=CARTESIAN_POINT('Ctrl Pts',(-26.1480914491516,2.9213314891922,23.0490181165491));
#195927=CARTESIAN_POINT('Ctrl Pts',(-26.1095393781056,2.90270233981289,
22.9411616149586));
#195928=CARTESIAN_POINT('Ctrl Pts',(-26.0737842596642,2.90334690548363,
22.841327223389));
#195929=CARTESIAN_POINT('Origin',(-5.705463405003,2.9032114276572,-29.5091913159693));
#195930=CARTESIAN_POINT('Ctrl Pts',(-15.2053303914188,2.90522311576444,
25.9314851489809));
#195931=CARTESIAN_POINT('Ctrl Pts',(-15.2055224723483,2.90791755139077,
25.9622888807918));
#195932=CARTESIAN_POINT('Ctrl Pts',(-15.204395370449,2.91218441328859,25.9936060196929));
#195933=CARTESIAN_POINT('Ctrl Pts',(-15.2018319679234,2.91808043416379,
26.0251907877451));
#195934=CARTESIAN_POINT('Ctrl Pts',(-15.1999821382933,2.92233518307906,
26.0479833219735));
#195935=CARTESIAN_POINT('Ctrl Pts',(-15.1973852474736,2.92743817348705,
26.0709146357092));
#195936=CARTESIAN_POINT('Ctrl Pts',(-15.1940129349622,2.93340819908057,
26.0938864806051));
#195937=CARTESIAN_POINT('Ctrl Pts',(-15.1899901856723,2.94052969690606,
26.1212890337284));
#195938=CARTESIAN_POINT('Ctrl Pts',(-15.1848632631098,2.94887866428972,
26.1487463774365));
#195939=CARTESIAN_POINT('Ctrl Pts',(-15.1786080068816,2.95844133024077,
26.1760873813627));
#195940=CARTESIAN_POINT('Ctrl Pts',(-15.1760971327605,2.96227980617018,
26.1870621227155));
#195941=CARTESIAN_POINT('Ctrl Pts',(-15.1733338691318,2.96644182146122,
26.1983160966285));
#195942=CARTESIAN_POINT('Ctrl Pts',(-15.1703919451896,2.97077085517782,
26.2094770185152));
#195943=CARTESIAN_POINT('Ctrl Pts',(-15.1674098695614,2.97515897199984,
26.2207902658324));
#195944=CARTESIAN_POINT('Ctrl Pts',(-15.1642442460406,2.97971867562868,
26.2320075873348));
#195945=CARTESIAN_POINT('Ctrl Pts',(-15.1610242802974,2.98428387850752,
26.2427566431548));
#195946=CARTESIAN_POINT('Ctrl Pts',(-15.1595070728873,2.98643494475762,
26.2478214632314));
#195947=CARTESIAN_POINT('Ctrl Pts',(-15.1579785482585,2.98858719013756,
26.2527825715392));
#195948=CARTESIAN_POINT('Ctrl Pts',(-15.1564559250922,2.99072304263204,
26.2576024035422));
#195949=CARTESIAN_POINT('Ctrl Pts',(-15.1475675278546,3.00319120010627,
26.285738440356));
#195950=CARTESIAN_POINT('Ctrl Pts',(-15.1372292456894,3.01722284475679,
26.3142608504836));
#195951=CARTESIAN_POINT('Ctrl Pts',(-15.1253082316682,3.03289710234818,
26.3428833170321));
#195952=CARTESIAN_POINT('Ctrl Pts',(-15.1159257232074,3.04523362457752,
26.3654108079053));
#195953=CARTESIAN_POINT('Ctrl Pts',(-15.1055634556427,3.05858752484749,
26.3879995911565));
#195954=CARTESIAN_POINT('Ctrl Pts',(-15.094176729625,3.07299343700211,26.4104999877824));
#195955=CARTESIAN_POINT('Ctrl Pts',(-15.0812496230454,3.08934816104742,
26.4360442069735));
#195956=CARTESIAN_POINT('Ctrl Pts',(-15.0670024744347,3.10705138775112,
26.4614714532092));
#195957=CARTESIAN_POINT('Ctrl Pts',(-15.0513972315123,3.12609338930644,
26.4865559941128));
#195958=CARTESIAN_POINT('Ctrl Pts',(-15.0435946100511,3.13561439008412,
26.4990982645647));
#195959=CARTESIAN_POINT('Ctrl Pts',(-15.0354528663171,3.14546934172296,
26.5115549312993));
#195960=CARTESIAN_POINT('Ctrl Pts',(-15.0269690332393,3.15565237784787,
26.5238988621111));
#195961=CARTESIAN_POINT('Ctrl Pts',(-15.0227271167003,3.16074389591033,
26.530070827517));
#195962=CARTESIAN_POINT('Ctrl Pts',(-15.0183996911425,3.16591743451299,
26.5362146295392));
#195963=CARTESIAN_POINT('Ctrl Pts',(-15.0139864428462,3.17117188691844,
26.542326982243));
#195964=CARTESIAN_POINT('Ctrl Pts',(-15.0113870801776,3.17426671107283,
26.5459271017852));
#195965=CARTESIAN_POINT('Ctrl Pts',(-15.0084360933422,3.17777756360977,
26.5499547428394));
#195966=CARTESIAN_POINT('Ctrl Pts',(-15.0056989643485,3.18101873149415,
26.5536321168216));
#195967=CARTESIAN_POINT('Ctrl Pts',(-15.0037889427102,3.18328048123511,
26.5561982596283));
#195968=CARTESIAN_POINT('Ctrl Pts',(-15.0019842409698,3.18541089255423,
26.5585947167845));
#195969=CARTESIAN_POINT('Ctrl Pts',(-15.000488933632,3.18717685132962,26.560566504255));
#195970=CARTESIAN_POINT('Ctrl Pts',(-14.9812061279697,3.20994985525603,
26.5859937817387));
#195971=CARTESIAN_POINT('Ctrl Pts',(-14.9602878883997,3.23438783503846,
26.6109610887939));
#195972=CARTESIAN_POINT('Ctrl Pts',(-14.9377136525464,3.26039246735922,
26.6351632432458));
#195973=CARTESIAN_POINT('Ctrl Pts',(-14.926214780552,3.27363871588171,26.6474913449738));
#195974=CARTESIAN_POINT('Ctrl Pts',(-14.9142870276587,3.28729135022559,
26.6596207604567));
#195975=CARTESIAN_POINT('Ctrl Pts',(-14.9019328446551,3.30133673404624,
26.6715106311177));
#195976=CARTESIAN_POINT('Ctrl Pts',(-14.8836290749436,3.32214616117599,
26.6891264827215));
#195977=CARTESIAN_POINT('Ctrl Pts',(-14.8643849461723,3.34381106226502,
26.7062205100422));
#195978=CARTESIAN_POINT('Ctrl Pts',(-14.8441897978258,3.3662449452012,26.7226794717604));
#195979=CARTESIAN_POINT('Ctrl Pts',(-14.8340922236525,3.37746188666935,
26.7309089526196));
#195980=CARTESIAN_POINT('Ctrl Pts',(-14.8237567225197,3.38887062230565,
26.7389798362264));
#195981=CARTESIAN_POINT('Ctrl Pts',(-14.813180731449,3.40045770365975,26.7468786305096));
#195982=CARTESIAN_POINT('Ctrl Pts',(-14.8078927359136,3.40625124433685,
26.7508280276512));
#195983=CARTESIAN_POINT('Ctrl Pts',(-14.8025446087221,3.41208937200021,
26.754734403726));
#195984=CARTESIAN_POINT('Ctrl Pts',(-14.7971359357732,3.4179702175791,26.7585960845428));
#195985=CARTESIAN_POINT('Ctrl Pts',(-14.7944315992987,3.4209106403686,26.7605269249513));
#195986=CARTESIAN_POINT('Ctrl Pts',(-14.791712125857,3.42386174266156,26.7624465912922));
#195987=CARTESIAN_POINT('Ctrl Pts',(-14.7889774590632,3.42682328631517,
26.7643548731719));
#195988=CARTESIAN_POINT('Ctrl Pts',(-14.7876101256663,3.42830405814203,
26.7653090141117));
#195989=CARTESIAN_POINT('Ctrl Pts',(-14.7862389938987,3.4297874403101,26.7662603089121));
#195990=CARTESIAN_POINT('Ctrl Pts',(-14.7848640563705,3.43127340241169,
26.7672087311916));
#195991=CARTESIAN_POINT('Ctrl Pts',(-14.7836638363558,3.43257053876801,
26.7680366345537));
#195992=CARTESIAN_POINT('Ctrl Pts',(-14.7815981763487,3.43480054198843,
26.7694516459493));
#195993=CARTESIAN_POINT('Ctrl Pts',(-14.7809257673438,3.43552555877242,
26.7699103536119));
#195994=CARTESIAN_POINT('Ctrl Pts',(-14.7808278839325,3.43563110036325,
26.7699771282542));
#195995=CARTESIAN_POINT('Ctrl Pts',(-14.7807595712232,3.43570475299749,
26.7700237047412));
#195996=CARTESIAN_POINT('Ctrl Pts',(-14.7807278189419,3.43573899792439,
26.7700453539899));
#195997=CARTESIAN_POINT('Ctrl Pts',(-14.7792637764122,3.43731797201671,
26.7710435632405));
#195998=CARTESIAN_POINT('Ctrl Pts',(-14.7764106519192,3.44036640589854,
26.7729871546279));
#195999=CARTESIAN_POINT('Ctrl Pts',(-14.7721673196216,3.44490369222525,
26.7758108826602));
#196000=CARTESIAN_POINT('Ctrl Pts',(-14.7678384493766,3.44953244208393,
26.7786915319711));
#196001=CARTESIAN_POINT('Ctrl Pts',(-14.7620624755112,3.45571071781949,
26.7824882479225));
#196002=CARTESIAN_POINT('Ctrl Pts',(-14.7548099112988,3.46345639527489,
26.787085044217));
#196003=CARTESIAN_POINT('Ctrl Pts',(-14.7497578739021,3.46885192863686,
26.7902871098734));
#196004=CARTESIAN_POINT('Ctrl Pts',(-14.7439887256427,3.47500796193946,
26.7938764269216));
#196005=CARTESIAN_POINT('Ctrl Pts',(-14.7374860605362,3.48192958752855,
26.7978004007224));
#196006=CARTESIAN_POINT('Ctrl Pts',(-14.7276894484872,3.49235738590567,
26.8037120766872));
#196007=CARTESIAN_POINT('Ctrl Pts',(-14.7162370872022,3.50452876806418,
26.8103805357597));
#196008=CARTESIAN_POINT('Ctrl Pts',(-14.7030832497376,3.51844993438621,
26.8175683602509));
#196009=CARTESIAN_POINT('Ctrl Pts',(-14.6994612886804,3.52228318247255,
26.8195475560911));
#196010=CARTESIAN_POINT('Ctrl Pts',(-14.6957102683057,3.52624906818944,
26.8215658296967));
#196011=CARTESIAN_POINT('Ctrl Pts',(-14.6918291549308,3.53034764814259,
26.8236175472507));
#196012=CARTESIAN_POINT('Ctrl Pts',(-14.6828410991526,3.5398393227401,26.8283690064416));
#196013=CARTESIAN_POINT('Ctrl Pts',(-14.673155438412,3.55004196788371,26.8333002780684));
#196014=CARTESIAN_POINT('Ctrl Pts',(-14.6627585106692,3.56094797564011,
26.8383359734423));
#196015=CARTESIAN_POINT('Ctrl Pts',(-14.6575600467978,3.56640097951835,
26.8408538211292));
#196016=CARTESIAN_POINT('Ctrl Pts',(-14.6521837182413,3.57202982608546,
26.843397677223));
#196017=CARTESIAN_POINT('Ctrl Pts',(-14.6466277426781,3.5778325676492,26.8459574427489));
#196018=CARTESIAN_POINT('Ctrl Pts',(-14.6427788383255,3.58185241925004,
26.847730721368));
#196019=CARTESIAN_POINT('Ctrl Pts',(-14.6384310841994,3.58638691580704,
26.84969683989));
#196020=CARTESIAN_POINT('Ctrl Pts',(-14.6344406008893,3.59053910743489,
26.8514657684216));
#196021=CARTESIAN_POINT('Ctrl Pts',(-14.6326707363901,3.5923806930237,26.8522503259718));
#196022=CARTESIAN_POINT('Ctrl Pts',(-14.6309714763887,3.59414712057219,
26.8529967697803));
#196023=CARTESIAN_POINT('Ctrl Pts',(-14.6294188893834,3.59576033654076,
26.8536740141895));
#196024=CARTESIAN_POINT('Ctrl Pts',(-14.608866281736,3.61711552934963,26.8626391405071));
#196025=CARTESIAN_POINT('Ctrl Pts',(-14.5891857869766,3.6373605812401,26.870337457292));
#196026=CARTESIAN_POINT('Ctrl Pts',(-14.5704720282923,3.6564944446874,26.8770164835015));
#196027=CARTESIAN_POINT('Ctrl Pts',(-14.5512397967775,3.67615842015061,
26.8838805550395));
#196028=CARTESIAN_POINT('Ctrl Pts',(-14.5330280079893,3.69464886892653,
26.8896684053196));
#196029=CARTESIAN_POINT('Ctrl Pts',(-14.5158925060507,3.71196533259698,
26.8946159878287));
#196030=CARTESIAN_POINT('Ctrl Pts',(-14.4979827888586,3.73006418772334,
26.8997871117233));
#196031=CARTESIAN_POINT('Ctrl Pts',(-14.4812482899849,3.74688065314012,
26.9040406436362));
#196032=CARTESIAN_POINT('Ctrl Pts',(-14.4657109754659,3.76241364065192,
26.9076054402385));
#196033=CARTESIAN_POINT('Ctrl Pts',(-14.4536761156422,3.77444514887164,
26.9103666527605));
#196034=CARTESIAN_POINT('Ctrl Pts',(-14.4423585976369,3.78570659975805,
26.9127137822598));
#196035=CARTESIAN_POINT('Ctrl Pts',(-14.4317555582067,3.79619688152042,
26.9147363170756));
#196036=CARTESIAN_POINT('Origin',(5.7415114005255,4.39848095701933,26.1099354163764));
#196037=CARTESIAN_POINT('',(-13.4211589774309,3.90140296672627,27.0955470095608));
#196038=CARTESIAN_POINT('Ctrl Pts',(-12.2109209406213,2.90121847838833,
26.2811247177096));
#196039=CARTESIAN_POINT('Ctrl Pts',(-12.2165724838997,2.9012192817228,26.3135458156491));
#196040=CARTESIAN_POINT('Ctrl Pts',(-12.2240425934686,2.9028485754042,26.3460407772215));
#196041=CARTESIAN_POINT('Ctrl Pts',(-12.2333525127747,2.90618710882989,
26.3783491088262));
#196042=CARTESIAN_POINT('Ctrl Pts',(-12.238602615565,2.90806979363925,26.3965686074418));
#196043=CARTESIAN_POINT('Ctrl Pts',(-12.2444377556137,2.91049516000257,
26.4147284172617));
#196044=CARTESIAN_POINT('Ctrl Pts',(-12.2508614851808,2.91347060903683,
26.4327799554704));
#196045=CARTESIAN_POINT('Ctrl Pts',(-12.2597688959661,2.9175964905115,26.4578109696895));
#196046=CARTESIAN_POINT('Ctrl Pts',(-12.2698027102685,2.92278049726663,
26.4826315344095));
#196047=CARTESIAN_POINT('Ctrl Pts',(-12.2809401489749,2.92902346492946,
26.5071114522486));
#196048=CARTESIAN_POINT('Ctrl Pts',(-12.2857943760294,2.93174444803237,
26.5177809681581));
#196049=CARTESIAN_POINT('Ctrl Pts',(-12.2907125456018,2.93459356244649,
26.5281221176944));
#196050=CARTESIAN_POINT('Ctrl Pts',(-12.2958818924933,2.93765565794278,
26.5384724640391));
#196051=CARTESIAN_POINT('Ctrl Pts',(-12.3009637729417,2.94066594213547,
26.548647680334));
#196052=CARTESIAN_POINT('Ctrl Pts',(-12.3062884432149,2.94388213720837,
26.5588320593499));
#196053=CARTESIAN_POINT('Ctrl Pts',(-12.312032005112,2.94743240566221,26.5693324204903));
#196054=CARTESIAN_POINT('Ctrl Pts',(-12.3138507473804,2.948556624991,26.5726574391774));
#196055=CARTESIAN_POINT('Ctrl Pts',(-12.3157114764655,2.94971470519641,
26.5760140179798));
#196056=CARTESIAN_POINT('Ctrl Pts',(-12.3176197333499,2.95091175712516,
26.5794115171623));
#196057=CARTESIAN_POINT('Ctrl Pts',(-12.3331264949004,2.96063916802806,
26.6070200693036));
#196058=CARTESIAN_POINT('Ctrl Pts',(-12.3503839221599,2.97197480541875,
26.6345470053232));
#196059=CARTESIAN_POINT('Ctrl Pts',(-12.3694163293176,2.98501128168228,
26.6617067144392));
#196060=CARTESIAN_POINT('Ctrl Pts',(-12.3849083161042,2.99562270441741,
26.6838141573531));
#196061=CARTESIAN_POINT('Ctrl Pts',(-12.4015762512166,3.00736030239026,
26.7056776965486));
#196062=CARTESIAN_POINT('Ctrl Pts',(-12.4194317351556,3.02024987653665,
26.7271350075333));
#196063=CARTESIAN_POINT('Ctrl Pts',(-12.4393274970767,3.03461229311159,
26.7510441635256));
#196064=CARTESIAN_POINT('Ctrl Pts',(-12.4606891898541,3.05040388597356,
26.7744471685594));
#196065=CARTESIAN_POINT('Ctrl Pts',(-12.4834749047983,3.06763053381072,
26.7971301870679));
#196066=CARTESIAN_POINT('Ctrl Pts',(-12.4948677622704,3.07624385772929,
26.8084716963221));
#196067=CARTESIAN_POINT('Ctrl Pts',(-12.5066159731256,3.08521555210159,
26.8196335339255));
#196068=CARTESIAN_POINT('Ctrl Pts',(-12.5187102640933,3.09454492057634,
26.8305916259154));
#196069=CARTESIAN_POINT('Ctrl Pts',(-12.5247574095771,3.09920960481371,
26.8360706719104));
#196070=CARTESIAN_POINT('Ctrl Pts',(-12.5308910793533,3.10396370069918,
26.8414988076084));
#196071=CARTESIAN_POINT('Ctrl Pts',(-12.5371097856239,3.10880711193232,
26.8468732448778));
#196072=CARTESIAN_POINT('Ctrl Pts',(-12.5410446034041,3.11187172695146,
26.8502738607624));
#196073=CARTESIAN_POINT('Ctrl Pts',(-12.545389088273,3.11526179976329,26.8539662143197));
#196074=CARTESIAN_POINT('Ctrl Pts',(-12.5494296015141,3.11842965824119,
26.8573532453028));
#196075=CARTESIAN_POINT('Ctrl Pts',(-12.5517748388803,3.12026838011384,
26.8593191815955));
#196076=CARTESIAN_POINT('Ctrl Pts',(-12.5540177635607,3.12203134138582,
26.8611829472685));
#196077=CARTESIAN_POINT('Ctrl Pts',(-12.5560195185866,3.12360521933641,
26.8628327956424));
#196078=CARTESIAN_POINT('Ctrl Pts',(-12.5742654523637,3.13795106709851,
26.8778711114114));
#196079=CARTESIAN_POINT('Ctrl Pts',(-12.5943129529374,3.15393829905192,
26.8934134042004));
#196080=CARTESIAN_POINT('Ctrl Pts',(-12.616232153006,3.17169398234287,26.9090601572083));
#196081=CARTESIAN_POINT('Ctrl Pts',(-12.6371582492175,3.18864520025607,
26.9239979951684));
#196082=CARTESIAN_POINT('Ctrl Pts',(-12.6597902064158,3.20720903986792,
26.9390303556242));
#196083=CARTESIAN_POINT('Ctrl Pts',(-12.684183892456,3.22745944458468,26.9537801107447));
#196084=CARTESIAN_POINT('Ctrl Pts',(-12.6953012544063,3.23668851634145,
26.960502275082));
#196085=CARTESIAN_POINT('Ctrl Pts',(-12.7067844717574,3.24626731115931,
26.9671653859104));
#196086=CARTESIAN_POINT('Ctrl Pts',(-12.7186385254515,3.25619952647955,
26.973732204704));
#196087=CARTESIAN_POINT('Ctrl Pts',(-12.7438920754629,3.27735884486849,
26.9877219748788));
#196088=CARTESIAN_POINT('Ctrl Pts',(-12.7708145891085,3.3001188400323,27.0012726848181));
#196089=CARTESIAN_POINT('Ctrl Pts',(-12.7993468042875,3.32449927516913,
27.0140475058254));
#196090=CARTESIAN_POINT('Ctrl Pts',(-12.8075954663914,3.33154765785262,
27.0177407059946));
#196091=CARTESIAN_POINT('Ctrl Pts',(-12.8159786388848,3.33873116163115,
27.0213689586035));
#196092=CARTESIAN_POINT('Ctrl Pts',(-12.8244948286864,3.34604946832539,
27.0249239149411));
#196093=CARTESIAN_POINT('Ctrl Pts',(-12.8434817218375,3.36236567433849,
27.0328497101278));
#196094=CARTESIAN_POINT('Ctrl Pts',(-12.8631268533531,3.37935395674241,
27.0404130236413));
#196095=CARTESIAN_POINT('Ctrl Pts',(-12.8833928022904,3.39701821481152,
27.0475307805052));
#196096=CARTESIAN_POINT('Ctrl Pts',(-12.893525776759,3.40585034384608,27.0510896589371));
#196097=CARTESIAN_POINT('Ctrl Pts',(-12.9041358632246,3.41512796624005,
27.0546419999274));
#196098=CARTESIAN_POINT('Ctrl Pts',(-12.9147325167777,3.42444102537443,
27.0580142043769));
#196099=CARTESIAN_POINT('Ctrl Pts',(-12.9253291703308,3.43375408450882,
27.0613864088264));
#196100=CARTESIAN_POINT('Ctrl Pts',(-12.9359123712922,3.4431022584078,27.0645784217517));
#196101=CARTESIAN_POINT('Ctrl Pts',(-12.945999555001,3.4520473405559,27.0674692693873));
#196102=CARTESIAN_POINT('Ctrl Pts',(-12.9781752242542,3.4805799828619,27.0766903721321));
#196103=CARTESIAN_POINT('Ctrl Pts',(-13.0104068795699,3.50928904677062,
27.0842433381437));
#196104=CARTESIAN_POINT('Ctrl Pts',(-13.0424931015814,3.53812475850395,
27.0902932788925));
#196105=CARTESIAN_POINT('Ctrl Pts',(-13.0506434463254,3.54544942862194,
27.0918300476266));
#196106=CARTESIAN_POINT('Ctrl Pts',(-13.0587843816489,3.55278248279064,
27.0932696811191));
#196107=CARTESIAN_POINT('Ctrl Pts',(-13.0669125524335,3.56012351192805,
27.0946145573749));
#196108=CARTESIAN_POINT('Ctrl Pts',(-13.0869761016847,3.57824408340191,
27.0979342453725));
#196109=CARTESIAN_POINT('Ctrl Pts',(-13.1069625067759,3.59641420509345,
27.1006774247859));
#196110=CARTESIAN_POINT('Ctrl Pts',(-13.1268247102218,3.61463556424357,
27.1028762397578));
#196111=CARTESIAN_POINT('Ctrl Pts',(-13.1317902610833,3.61919090403107,
27.1034259435007));
#196112=CARTESIAN_POINT('Ctrl Pts',(-13.136748044189,3.62374946803589,27.1039415927039));
#196113=CARTESIAN_POINT('Ctrl Pts',(-13.1416973738186,3.62831133332723,
27.1044236180419));
#196114=CARTESIAN_POINT('Ctrl Pts',(-13.1449185966962,3.63128037882245,
27.104737339528));
#196115=CARTESIAN_POINT('Ctrl Pts',(-13.1479710929087,3.63409802421785,
27.1050240990933));
#196116=CARTESIAN_POINT('Ctrl Pts',(-13.1519003891553,3.63773191473119,
27.1053709796455));
#196117=CARTESIAN_POINT('Ctrl Pts',(-13.1540083598336,3.63968140750789,
27.1055570725199));
#196118=CARTESIAN_POINT('Ctrl Pts',(-13.1563685917122,3.64186597464253,
27.1057599260144));
#196119=CARTESIAN_POINT('Ctrl Pts',(-13.1591415160499,3.64443665121053,
27.1059867861291));
#196120=CARTESIAN_POINT('Ctrl Pts',(-13.1750249290041,3.65916158147484,
27.1072862492393));
#196121=CARTESIAN_POINT('Ctrl Pts',(-13.1901811457366,3.67332875337353,
27.1081887207694));
#196122=CARTESIAN_POINT('Ctrl Pts',(-13.2046147495019,3.68693151023215,
27.1087825457989));
#196123=CARTESIAN_POINT('Ctrl Pts',(-13.227098234515,3.70812077002773,27.109707557762));
#196124=CARTESIAN_POINT('Ctrl Pts',(-13.2477999466946,3.7279792512893,27.109898320012));
#196125=CARTESIAN_POINT('Ctrl Pts',(-13.2668064109606,3.74643293418911,
27.1096124087311));
#196126=CARTESIAN_POINT('Ctrl Pts',(-13.2861697247964,3.76523308809546,
27.1093211294177));
#196127=CARTESIAN_POINT('Ctrl Pts',(-13.3037736232953,3.7825758877553,27.1085354516183));
#196128=CARTESIAN_POINT('Ctrl Pts',(-13.3197042719806,3.79841983465714,
27.1074880135207));
#196129=CARTESIAN_POINT('Ctrl Pts',(-13.3359727505145,3.81459977278503,
27.1064183631541));
#196130=CARTESIAN_POINT('Ctrl Pts',(-13.3504963305564,3.82921726464587,
27.1050759879645));
#196131=CARTESIAN_POINT('Ctrl Pts',(-13.36336005656,3.84225577595637,27.103662993935));
#196132=CARTESIAN_POINT('Ctrl Pts',(-13.3646422666189,3.84355540798766,
27.1035221517593));
#196133=CARTESIAN_POINT('Ctrl Pts',(-13.3659079795075,3.84483936981205,
27.1033805696062));
#196134=CARTESIAN_POINT('Ctrl Pts',(-13.3671572755087,3.84610765600576,
27.103238422124));
#196135=CARTESIAN_POINT('Ctrl Pts',(-13.3800361362266,3.85918228461523,
27.1017730387211));
#196136=CARTESIAN_POINT('Ctrl Pts',(-13.391170986974,3.87059209281206,27.1002518315126));
#196137=CARTESIAN_POINT('Ctrl Pts',(-13.400645140223,3.88032312826947,27.0988374762386));
#196138=CARTESIAN_POINT('Ctrl Pts',(-13.4086549825421,3.8885501494677,27.0976417215965));
#196139=CARTESIAN_POINT('Ctrl Pts',(-13.4154776805958,3.8955776863292,27.0965215061658));
#196140=CARTESIAN_POINT('Ctrl Pts',(-13.4211589774309,3.90140296672627,
27.0955470095607));
#196141=CARTESIAN_POINT('',(-4.27529105962698,-11.9452850155699,27.0955462150936));
#196142=CARTESIAN_POINT('Origin',(5.7415114021147,4.39848092011715,27.095531947363));
#196143=CARTESIAN_POINT('Ctrl Pts',(-4.27529106278123,-11.9452850210315,
27.0955462140251));
#196144=CARTESIAN_POINT('Ctrl Pts',(-4.28466172104949,-11.9106313657708,
27.0998889266966));
#196145=CARTESIAN_POINT('Ctrl Pts',(-4.29332209698877,-11.8772367366711,
27.1031107412849));
#196146=CARTESIAN_POINT('Ctrl Pts',(-4.30139969394815,-11.8452949984972,
27.1054417425796));
#196147=CARTESIAN_POINT('Ctrl Pts',(-4.30876454620785,-11.8161717105005,
27.1075670628003));
#196148=CARTESIAN_POINT('Ctrl Pts',(-4.31564566426771,-11.7882556596148,
27.1089512938692));
#196149=CARTESIAN_POINT('Ctrl Pts',(-4.32215619905503,-11.7616773154632,
27.1097392587447));
#196150=CARTESIAN_POINT('Ctrl Pts',(-4.32898176726041,-11.7338128916149,
27.1105653518656));
#196151=CARTESIAN_POINT('Ctrl Pts',(-4.33538895443344,-11.7074125425464,
27.110738212913));
#196152=CARTESIAN_POINT('Ctrl Pts',(-4.34145415114389,-11.6825808093962,
27.1104147389405));
#196153=CARTESIAN_POINT('Ctrl Pts',(-4.34448674949911,-11.6701649428211,
27.1102530019543));
#196154=CARTESIAN_POINT('Ctrl Pts',(-4.34743335114304,-11.6581407347713,
27.1099669889577));
#196155=CARTESIAN_POINT('Ctrl Pts',(-4.35030074505539,-11.6465184938864,
27.109575338183));
#196156=CARTESIAN_POINT('Ctrl Pts',(-4.35173444201154,-11.640707373444,
27.1093795127956));
#196157=CARTESIAN_POINT('Ctrl Pts',(-4.35314832700453,-11.6349967478672,
27.1091572635376));
#196158=CARTESIAN_POINT('Ctrl Pts',(-4.3545430751226,-11.6293877064802,
27.1089108775445));
#196159=CARTESIAN_POINT('Ctrl Pts',(-4.35564647466732,-11.6249503362966,
27.1087159590578));
#196160=CARTESIAN_POINT('Ctrl Pts',(-4.35655404752563,-11.6213058518803,
27.1085429124047));
#196161=CARTESIAN_POINT('Ctrl Pts',(-4.35770264531807,-11.6167239186076,
27.1083057576514));
#196162=CARTESIAN_POINT('Ctrl Pts',(-4.35800592832176,-11.6155140760545,
27.108243137815));
#196163=CARTESIAN_POINT('Ctrl Pts',(-4.3583259433758,-11.6142388689861,
27.108175797765));
#196164=CARTESIAN_POINT('Ctrl Pts',(-4.35867055310809,-11.6128664322874,
27.1081015432477));
#196165=CARTESIAN_POINT('Ctrl Pts',(-4.37186831879588,-11.5603052412533,
27.1052577648285));
#196166=CARTESIAN_POINT('Ctrl Pts',(-4.38432193705988,-11.5071302282674,
27.1002539981462));
#196167=CARTESIAN_POINT('Ctrl Pts',(-4.39613356420286,-11.454175029179,
27.0929959178242));
#196168=CARTESIAN_POINT('Ctrl Pts',(-4.4073480582609,-11.4038969634791,
27.0861047674637));
#196169=CARTESIAN_POINT('Ctrl Pts',(-4.417983407702,-11.3538174885672,27.077181994836));
#196170=CARTESIAN_POINT('Ctrl Pts',(-4.42813660230446,-11.3046525021582,
27.066199320674));
#196171=CARTESIAN_POINT('Ctrl Pts',(-4.42867722485806,-11.3020346363986,
27.0656145311981));
#196172=CARTESIAN_POINT('Ctrl Pts',(-4.42921648361567,-11.2994193630982,
27.0650239133545));
#196173=CARTESIAN_POINT('Ctrl Pts',(-4.42975439436521,-11.2968067901781,
27.064427466853));
#196174=CARTESIAN_POINT('Ctrl Pts',(-4.43918369216683,-11.2510097353449,
27.0539720675331));
#196175=CARTESIAN_POINT('Ctrl Pts',(-4.44780681732825,-11.2070887225445,
27.0420595310931));
#196176=CARTESIAN_POINT('Ctrl Pts',(-4.45571424039951,-11.165199610164,
27.0289822824894));
#196177=CARTESIAN_POINT('Ctrl Pts',(-4.46357064964453,-11.1235807405517,
27.015989400244));
#196178=CARTESIAN_POINT('Ctrl Pts',(-4.47072116690929,-11.0839672761877,
27.0018469167745));
#196179=CARTESIAN_POINT('Ctrl Pts',(-4.47728492598473,-11.0464858259491,
26.9868102593842));
#196180=CARTESIAN_POINT('Ctrl Pts',(-4.47902428381193,-11.0365534605015,
26.9828256329794));
#196181=CARTESIAN_POINT('Ctrl Pts',(-4.48072302534607,-11.0267703415432,
26.9787776053239));
#196182=CARTESIAN_POINT('Ctrl Pts',(-4.48238397880454,-11.0171382900666,
26.9746701082715));
#196183=CARTESIAN_POINT('Ctrl Pts',(-4.48870224791232,-10.9804979537714,
26.9590451841631));
#196184=CARTESIAN_POINT('Ctrl Pts',(-4.49442921247248,-10.9460407733879,
26.9425923934118));
#196185=CARTESIAN_POINT('Ctrl Pts',(-4.49959813172754,-10.9137943855423,
26.9256375805917));
#196186=CARTESIAN_POINT('Ctrl Pts',(-4.50025296793774,-10.9097091790674,
26.923489621836));
#196187=CARTESIAN_POINT('Ctrl Pts',(-4.50089890305464,-10.9056594179382,
26.9213335901267));
#196188=CARTESIAN_POINT('Ctrl Pts',(-4.50153605174313,-10.901645126512,
26.9191701329186));
#196189=CARTESIAN_POINT('Ctrl Pts',(-4.50384241675336,-10.8871141050196,
26.911338802342));
#196190=CARTESIAN_POINT('Ctrl Pts',(-4.50597818748003,-10.8733317539041,
26.9035799061144));
#196191=CARTESIAN_POINT('Ctrl Pts',(-4.50802040228102,-10.859943805489,
26.8957270808572));
#196192=CARTESIAN_POINT('Ctrl Pts',(-4.51008387934961,-10.8464164700997,
26.887792496878));
#196193=CARTESIAN_POINT('Ctrl Pts',(-4.51205193788998,-10.8332916745909,
26.8797616957217));
#196194=CARTESIAN_POINT('Ctrl Pts',(-4.5139686734295,-10.8202185285537,
26.8714271348766));
#196195=CARTESIAN_POINT('Ctrl Pts',(-4.51481560982615,-10.8144419761972,
26.8677443926389));
#196196=CARTESIAN_POINT('Ctrl Pts',(-4.51565205668377,-10.8086757080951,
26.8640019040387));
#196197=CARTESIAN_POINT('Ctrl Pts',(-4.51647949406663,-10.8028904703832,
26.8601797318995));
#196198=CARTESIAN_POINT('Ctrl Pts',(-4.52164629501811,-10.7667654749052,
26.836312786733));
#196199=CARTESIAN_POINT('Ctrl Pts',(-4.52610203044497,-10.7330553175803,
26.8112996228112));
#196200=CARTESIAN_POINT('Ctrl Pts',(-4.52987422439181,-10.7018437082663,
26.7854377664907));
#196201=CARTESIAN_POINT('Ctrl Pts',(-4.53275068524919,-10.6780435077059,
26.7657169837173));
#196202=CARTESIAN_POINT('Ctrl Pts',(-4.53523064871666,-10.6556955432281,
26.7455027675676));
#196203=CARTESIAN_POINT('Ctrl Pts',(-4.53734304142837,-10.6348258613209,
26.7249235692534));
#196204=CARTESIAN_POINT('Ctrl Pts',(-4.5389738730394,-10.6187138302682,
26.7090358003955));
#196205=CARTESIAN_POINT('Ctrl Pts',(-4.54041209308311,-10.6033577929023,
26.6927752095462));
#196206=CARTESIAN_POINT('Ctrl Pts',(-4.54162295217595,-10.5888792680783,
26.6763620224195));
#196207=CARTESIAN_POINT('Ctrl Pts',(-4.54286175390865,-10.5740666265869,
26.6595700729914));
#196208=CARTESIAN_POINT('Ctrl Pts',(-4.54386244317766,-10.5601726316284,
26.6426189085589));
#196209=CARTESIAN_POINT('Ctrl Pts',(-4.54463455449695,-10.5473031314525,
26.6257626991143));
#196210=CARTESIAN_POINT('Ctrl Pts',(-4.54536724895538,-10.5350906288949,
26.6097670117805));
#196211=CARTESIAN_POINT('Ctrl Pts',(-4.54589467555275,-10.523800450827,
26.5938573980447));
#196212=CARTESIAN_POINT('Ctrl Pts',(-4.5462624131069,-10.5135025024348,
26.5782591960746));
#196213=CARTESIAN_POINT('Ctrl Pts',(-4.54699482036408,-10.4929925163011,
26.547192920159));
#196214=CARTESIAN_POINT('Ctrl Pts',(-4.54709907600739,-10.475118338645,
26.5155355412184));
#196215=CARTESIAN_POINT('Ctrl Pts',(-4.54659039839022,-10.4598296959052,
26.4835781629316));
#196216=CARTESIAN_POINT('Ctrl Pts',(-4.5460571155509,-10.4438015269148,
26.4500749757361));
#196217=CARTESIAN_POINT('Ctrl Pts',(-4.54485010714191,-10.4306152207157,
26.4162429101595));
#196218=CARTESIAN_POINT('Ctrl Pts',(-4.54303598447078,-10.4201812256908,
26.3823991137776));
#196219=CARTESIAN_POINT('Ctrl Pts',(-4.54122186179965,-10.4097472306659,
26.3485553173957));
#196220=CARTESIAN_POINT('Ctrl Pts',(-4.5388010860296,-10.4020653576394,
26.3147004182537));
#196221=CARTESIAN_POINT('Ctrl Pts',(-4.53588455414569,-10.3970158494885,
26.2811225911407));
#196222=CARTESIAN_POINT('Origin',(-26.0716002259092,3.8033321504831,22.8354054811149));
#196223=CARTESIAN_POINT('',(-26.0717374677044,2.90333216159425,22.835405480937));
#196224=CARTESIAN_POINT('',(-26.6565938201678,3.79784303777583,23.5820791742208));
#196225=CARTESIAN_POINT('',(-26.3745087246576,3.79797944468578,23.6828827806935));
#196226=CARTESIAN_POINT('Ctrl Pts',(-26.6565938532599,3.79784303717121,
23.5820792668279));
#196227=CARTESIAN_POINT('Ctrl Pts',(-26.656577656014,3.78962689433376,23.582031422377));
#196228=CARTESIAN_POINT('Ctrl Pts',(-26.6565219665652,3.77977357343004,
23.5818721239781));
#196229=CARTESIAN_POINT('Ctrl Pts',(-26.6563728060939,3.76830040696887,
23.5814502411052));
#196230=CARTESIAN_POINT('Ctrl Pts',(-26.6562251365509,3.75694192014435,
23.5810325751479));
#196231=CARTESIAN_POINT('Ctrl Pts',(-26.6559858280818,3.74399479088409,
23.5803574708778));
#196232=CARTESIAN_POINT('Ctrl Pts',(-26.6555855497543,3.72948195447851,
23.579230871719));
#196233=CARTESIAN_POINT('Ctrl Pts',(-26.6552009220772,3.71553656155341,
23.5781483219336));
#196234=CARTESIAN_POINT('Ctrl Pts',(-26.6546675276135,3.70014453730691,
23.5766485051808));
#196235=CARTESIAN_POINT('Ctrl Pts',(-26.6539094244284,3.68334625730936,
23.574518911395));
#196236=CARTESIAN_POINT('Ctrl Pts',(-26.6531752772711,3.66707880223147,
23.5724566126805));
#196237=CARTESIAN_POINT('Ctrl Pts',(-26.6522302232106,3.6494916475748,23.5698032186707));
#196238=CARTESIAN_POINT('Ctrl Pts',(-26.6509937060575,3.63065423022251,
23.5663333548605));
#196239=CARTESIAN_POINT('Ctrl Pts',(-26.6498195211399,3.61276639802753,
23.5630384052177));
#196240=CARTESIAN_POINT('Ctrl Pts',(-26.6483822649759,3.59375059261237,
23.5590065199613));
#196241=CARTESIAN_POINT('Ctrl Pts',(-26.6466054549714,3.57370676116715,
23.5540237645588));
#196242=CARTESIAN_POINT('Ctrl Pts',(-26.6454548025026,3.56072648523498,
23.5507969593343));
#196243=CARTESIAN_POINT('Ctrl Pts',(-26.6441615964893,3.54731591843945,
23.5471709553512));
#196244=CARTESIAN_POINT('Ctrl Pts',(-26.6427041006873,3.53351367738936,
23.5430849631243));
#196245=CARTESIAN_POINT('Ctrl Pts',(-26.6406321540474,3.51389268985226,
23.5372763989738));
#196246=CARTESIAN_POINT('Ctrl Pts',(-26.6382287261814,3.49348135156027,
23.5305397421388));
#196247=CARTESIAN_POINT('Ctrl Pts',(-26.6354259421604,3.47239306788307,
23.52268499025));
#196248=CARTESIAN_POINT('Ctrl Pts',(-26.6327079824493,3.45194300645054,
23.5150679569665));
#196249=CARTESIAN_POINT('Ctrl Pts',(-26.6296142089727,3.43085606340575,
23.5063987417728));
#196250=CARTESIAN_POINT('Ctrl Pts',(-26.6260823819081,3.40928377368849,
23.4965032245128));
#196251=CARTESIAN_POINT('Ctrl Pts',(-26.6226919631097,3.38857520125711,
23.4870039067022));
#196252=CARTESIAN_POINT('Ctrl Pts',(-26.618897591594,3.36741939798121,23.4763737511821));
#196253=CARTESIAN_POINT('Ctrl Pts',(-26.6146477751809,3.34599716891851,
23.4644688006174));
#196254=CARTESIAN_POINT('Ctrl Pts',(-26.6128570038103,3.33697035204716,
23.4594523381244));
#196255=CARTESIAN_POINT('Ctrl Pts',(-26.6109854327924,3.32789681074287,
23.454209717605));
#196256=CARTESIAN_POINT('Ctrl Pts',(-26.6090296017518,3.31879263763742,
23.4487312703374));
#196257=CARTESIAN_POINT('Ctrl Pts',(-26.6075205054536,3.31176796441887,
23.4445041646624));
#196258=CARTESIAN_POINT('Ctrl Pts',(-26.6059080256629,3.30448504791696,
23.4399874727924));
#196259=CARTESIAN_POINT('Ctrl Pts',(-26.6042731272217,3.29733365087039,
23.4354081412699));
#196260=CARTESIAN_POINT('Ctrl Pts',(-26.602575640027,3.28990847716857,23.4306534993767));
#196261=CARTESIAN_POINT('Ctrl Pts',(-26.6008539977974,3.28262554571576,
23.4258313665302));
#196262=CARTESIAN_POINT('Ctrl Pts',(-26.5992161080455,3.27589171651804,
23.4212440615629));
#196263=CARTESIAN_POINT('Ctrl Pts',(-26.598140821199,3.27147090739177,23.4182324616146));
#196264=CARTESIAN_POINT('Ctrl Pts',(-26.5971020197702,3.2672860630416,23.4153231569392));
#196265=CARTESIAN_POINT('Ctrl Pts',(-26.5961335365707,3.26344532191131,
23.412610910952));
#196266=CARTESIAN_POINT('Ctrl Pts',(-26.5922690359465,3.24811976282756,
23.4017883418916));
#196267=CARTESIAN_POINT('Ctrl Pts',(-26.5883479614193,3.23359214023745,
23.3908100664927));
#196268=CARTESIAN_POINT('Ctrl Pts',(-26.584404170746,3.21982791945684,23.3797708173105));
#196269=CARTESIAN_POINT('Ctrl Pts',(-26.579117746002,3.20137777254355,23.3649733382181));
#196270=CARTESIAN_POINT('Ctrl Pts',(-26.573790519697,3.18429842675747,23.3500663159519));
#196271=CARTESIAN_POINT('Ctrl Pts',(-26.5684950635701,3.16849203005209,
23.3352528573763));
#196272=CARTESIAN_POINT('Ctrl Pts',(-26.5658894631246,3.16071457834458,
23.3279639754863));
#196273=CARTESIAN_POINT('Ctrl Pts',(-26.5632913261551,3.15324482930516,
23.3206971016999));
#196274=CARTESIAN_POINT('Ctrl Pts',(-26.5607079685786,3.14606886643967,
23.3134726893905));
#196275=CARTESIAN_POINT('Ctrl Pts',(-26.5550893862867,3.13046175952956,
23.2977602090742));
#196276=CARTESIAN_POINT('Ctrl Pts',(-26.5495404118105,3.11624208928277,
23.2822478222552));
#196277=CARTESIAN_POINT('Ctrl Pts',(-26.5441317344846,3.10327391353934,
23.2671332348296));
#196278=CARTESIAN_POINT('Ctrl Pts',(-26.5384643801733,3.08968551802575,
23.2512957727204));
#196279=CARTESIAN_POINT('Ctrl Pts',(-26.5329511072802,3.07747016544644,
23.2358951749185));
#196280=CARTESIAN_POINT('Ctrl Pts',(-26.5276542702578,3.06645601819516,
23.2211058459491));
#196281=CARTESIAN_POINT('Ctrl Pts',(-26.5239102908758,3.05867085507909,
23.2106522596862));
#196282=CARTESIAN_POINT('Ctrl Pts',(-26.5202740266454,3.05148551493535,
23.2005029002828));
#196283=CARTESIAN_POINT('Ctrl Pts',(-26.5167622350084,3.04483893817399,
23.1907047019388));
#196284=CARTESIAN_POINT('Ctrl Pts',(-26.515867740082,3.04314597634552,23.188208984763));
#196285=CARTESIAN_POINT('Ctrl Pts',(-26.5151712645027,3.04184305451625,
23.1862659274496));
#196286=CARTESIAN_POINT('Ctrl Pts',(-26.5143512887172,3.04032338346123,
23.1839786543863));
#196287=CARTESIAN_POINT('Ctrl Pts',(-26.5136562356845,3.03903523325698,
23.1820398458173));
#196288=CARTESIAN_POINT('Ctrl Pts',(-26.5128724512903,3.03759113978576,
23.1798537308813));
#196289=CARTESIAN_POINT('Ctrl Pts',(-26.5118002178814,3.0356473725303,23.1768628489182));
#196290=CARTESIAN_POINT('Ctrl Pts',(-26.5094630372091,3.03141048229422,
23.1703435300279));
#196291=CARTESIAN_POINT('Ctrl Pts',(-26.5071182513803,3.02728294775566,
23.163793188668));
#196292=CARTESIAN_POINT('Ctrl Pts',(-26.5047671280931,3.02326418754198,
23.1572153721045));
#196293=CARTESIAN_POINT('Ctrl Pts',(-26.5000648815187,3.01522666711463,
23.1440597389775));
#196294=CARTESIAN_POINT('Ctrl Pts',(-26.4953372752264,3.00762430246673,
23.1307941774658));
#196295=CARTESIAN_POINT('Ctrl Pts',(-26.4905943023423,3.00045131360213,
23.117446649525));
#196296=CARTESIAN_POINT('Ctrl Pts',(-26.4811083565741,2.9861053358729,23.0907515936435));
#196297=CARTESIAN_POINT('Ctrl Pts',(-26.4715608403689,2.97347746392983,
23.063728381351));
#196298=CARTESIAN_POINT('Ctrl Pts',(-26.4620245831346,2.96249922700148,
23.0365807906748));
#196299=CARTESIAN_POINT('Ctrl Pts',(-26.4531386150384,2.95226960958443,
23.0112844276774));
#196300=CARTESIAN_POINT('Ctrl Pts',(-26.4443151416894,2.94348346554617,
22.9858953022435));
#196301=CARTESIAN_POINT('Ctrl Pts',(-26.4355539913267,2.93605516041103,
22.9605649846487));
#196302=CARTESIAN_POINT('Ctrl Pts',(-26.4258263897842,2.9278074315741,22.9324404546147));
#196303=CARTESIAN_POINT('Ctrl Pts',(-26.4161760818766,2.92123318187021,
22.9043884537053));
#196304=CARTESIAN_POINT('Ctrl Pts',(-26.4066390720381,2.91620445854626,
22.8765641019979));
#196305=CARTESIAN_POINT('Ctrl Pts',(-26.3956363208175,2.91040287160995,
22.8444634305197));
#196306=CARTESIAN_POINT('Ctrl Pts',(-26.3847853765364,2.90665789971086,
22.8126656896578));
#196307=CARTESIAN_POINT('Ctrl Pts',(-26.3741756472833,2.90476776090551,
22.7813422379006));
#196308=CARTESIAN_POINT('Ctrl Pts',(-26.3673737987985,2.90355600163601,
22.761260917464));
#196309=CARTESIAN_POINT('Ctrl Pts',(-26.3606717289815,2.9031065325337,22.7413731719667));
#196310=CARTESIAN_POINT('Ctrl Pts',(-26.3540953400682,2.90336636858271,
22.7217136516265));
#196311=CARTESIAN_POINT('Ctrl Pts',(-26.2902407071156,2.92313573733381,
22.5580939274977));
#196312=CARTESIAN_POINT('Ctrl Pts',(-26.2905533719396,2.92421317644695,
22.552656567341));
#196313=CARTESIAN_POINT('Ctrl Pts',(-26.2909176817857,2.92528317352463,
22.5472081835906));
#196314=CARTESIAN_POINT('Ctrl Pts',(-26.2913330773413,2.92634096242779,
22.5417543173656));
#196315=CARTESIAN_POINT('Ctrl Pts',(-26.5335271213439,2.76945183584559,
23.2370654460824));
#196316=CARTESIAN_POINT('Ctrl Pts',(-26.5313212777451,2.76641024859998,
23.2315983533967));
#196317=CARTESIAN_POINT('Ctrl Pts',(-26.5289699698101,2.76342328760904,
23.2261532911882));
#196318=CARTESIAN_POINT('Ctrl Pts',(-26.5264761060922,2.76050434874449,
23.2207355615103));
#196319=CARTESIAN_POINT('Ctrl Pts',(-26.70452985075,3.2979109066369,23.722141106512));
#196320=CARTESIAN_POINT('Ctrl Pts',(-26.7113317877494,3.291974174237,23.7166527721391));
#196321=CARTESIAN_POINT('Ctrl Pts',(-26.7178470458597,3.28586186827977,
23.7112100825057));
#196322=CARTESIAN_POINT('Ctrl Pts',(-26.7240701303747,3.27960061046255,
23.7058181700041));
#196323=CARTESIAN_POINT('Ctrl Pts',(-26.6434626356375,4.01471674808633,
23.5600624966222));
#196324=CARTESIAN_POINT('Ctrl Pts',(-26.6623817028523,4.00981399865699,
23.554581259565));
#196325=CARTESIAN_POINT('Ctrl Pts',(-26.6810607237262,4.00442830406377,
23.5491377772997));
#196326=CARTESIAN_POINT('Ctrl Pts',(-26.6994817807604,3.99858222498253,
23.543737238702));
#196327=CARTESIAN_POINT('Ctrl Pts',(-26.656593817079,3.79784303783254,23.582079165576));
#196328=CARTESIAN_POINT('Ctrl Pts',(-26.670724619196,3.79377000450872,23.5770032387242));
#196329=CARTESIAN_POINT('Ctrl Pts',(-26.6842854504339,3.79834031980728,
23.5722946899696));
#196330=CARTESIAN_POINT('Ctrl Pts',(-26.6981844446253,3.81124343795389,
23.5672436923631));
#196331=CARTESIAN_POINT('Origin',(-0.733508342548177,5.89946835377845,27.3772704499134));
#196332=CARTESIAN_POINT('',(-12.2104629983406,5.9012185092638,26.2811224720957));
#196333=CARTESIAN_POINT('Origin',(-13.1923040836367,5.90181387701762,26.1099287978532));
#196334=CARTESIAN_POINT('',(-1.44366217828718,5.89957664877659,27.2002763537785));
#196335=CARTESIAN_POINT('Ctrl Pts',(-12.2104626597806,5.90121848107103,
26.2811225311286));
#196336=CARTESIAN_POINT('Ctrl Pts',(-8.64327468859038,5.90067451857067,
26.8422366557775));
#196337=CARTESIAN_POINT('Ctrl Pts',(-5.05434144932025,5.90012724009526,
27.1486194777919));
#196338=CARTESIAN_POINT('Ctrl Pts',(-1.44366217828775,5.89957664552927,
27.2002763537784));
#196339=CARTESIAN_POINT('',(-1.09565695059125,5.89952357820991,27.2002928133314));
#196340=CARTESIAN_POINT('',(-1.09565987583764,5.89952357875546,27.2002928132789));
#196341=CARTESIAN_POINT('',(-0.958546386335328,5.89950235468251,26.7004893474727));
#196342=CARTESIAN_POINT('Ctrl Pts',(-0.958546235857913,5.89950266986732,
26.700489436427));
#196343=CARTESIAN_POINT('Ctrl Pts',(-0.982198251598676,5.89950627658101,
26.7404870235825));
#196344=CARTESIAN_POINT('Ctrl Pts',(-1.00254975034062,5.89950937999717,
26.7814879746745));
#196345=CARTESIAN_POINT('Ctrl Pts',(-1.0665488217834,5.89951913926839,26.9339527210927));
#196346=CARTESIAN_POINT('Ctrl Pts',(-1.09565694994409,5.89952357799874,
27.0779065620996));
#196347=CARTESIAN_POINT('Ctrl Pts',(-1.0956569499497,5.89952357801124,27.2002959438029));
#196348=CARTESIAN_POINT('',(-1.35585821495198,5.89956325687538,26.7004861284174));
#196349=CARTESIAN_POINT('Origin',(-4.64386138321636,19.3920180261678,27.3772708247895));
#196350=CARTESIAN_POINT('',(1.02456335078237,9.57055994836139,27.2002949991855));
#196351=CARTESIAN_POINT('',(0.850607271539658,9.87196686201997,27.2002878157112));
#196352=CARTESIAN_POINT('',(1.02456419863039,9.57055847912386,27.2002949991982));
#196353=CARTESIAN_POINT('',(-4.53137224084443,19.1971123534961,26.2811247215901));
#196354=CARTESIAN_POINT('Ctrl Pts',(0.850607281917846,9.87196686801028,
27.2002878157112));
#196355=CARTESIAN_POINT('Ctrl Pts',(-0.954255788842886,12.9991825616902,
27.1486205246912));
#196356=CARTESIAN_POINT('Ctrl Pts',(-2.74824882645319,16.1075642086183,
26.8422356980342));
#196357=CARTESIAN_POINT('Ctrl Pts',(-4.53137213108214,19.1971121857543,
26.2811247564891));
#196358=CARTESIAN_POINT('Origin',(-5.02254574988171,20.0472646847116,26.1099288054306));
#196359=CARTESIAN_POINT('',(1.09309975441896,9.45180859859505,26.7004919199827));
#196360=CARTESIAN_POINT('',(0.89446443398927,9.7959772592597,26.7004947864547));
#196361=CARTESIAN_POINT('Ctrl Pts',(1.02456335065992,9.57055994898306,27.2002949991853));
#196362=CARTESIAN_POINT('Ctrl Pts',(1.02456341016417,9.57055984588988,27.0770493929521));
#196363=CARTESIAN_POINT('Ctrl Pts',(1.03931549838677,9.54499947898327,26.9321300582247));
#196364=CARTESIAN_POINT('Ctrl Pts',(1.07152208708392,9.48919638103364,26.7798054927192));
#196365=CARTESIAN_POINT('Ctrl Pts',(1.08151475330124,9.47188247868388,26.7396853417335));
#196366=CARTESIAN_POINT('Ctrl Pts',(1.0930999496176,9.45180926164992,26.7004916380948));
#196367=CARTESIAN_POINT('Origin',(5.74151140055527,4.39848095748559,26.1099354054333));
#196368=CARTESIAN_POINT('',(-4.2703061157912,20.7453012677345,27.0955469991531));
#196369=CARTESIAN_POINT('Ctrl Pts',(-4.53137211677311,19.1971121940126,
26.2811247564892));
#196370=CARTESIAN_POINT('Ctrl Pts',(-4.53419719281743,19.2020069786588,
26.3135458604146));
#196371=CARTESIAN_POINT('Ctrl Pts',(-4.53652123809545,19.2092909345341,
26.3460408293926));
#196372=CARTESIAN_POINT('Ctrl Pts',(-4.5382849430146,19.219022834259,26.3783491697474));
#196373=CARTESIAN_POINT('Ctrl Pts',(-4.5392795420869,19.2245109056099,26.3965686831114));
#196374=CARTESIAN_POINT('Ctrl Pts',(-4.54009668352438,19.2307769763425,
26.4147285080409));
#196375=CARTESIAN_POINT('Ctrl Pts',(-4.54073173383924,19.2378278234733,
26.4327800616121));
#196376=CARTESIAN_POINT('Ctrl Pts',(-4.5416123207345,19.247604818207,26.4578110885122));
#196377=CARTESIAN_POINT('Ctrl Pts',(-4.54213974564896,19.2588863716473,
26.4826316665168));
#196378=CARTESIAN_POINT('Ctrl Pts',(-4.54230189525177,19.2716531745746,
26.507111597937));
#196379=CARTESIAN_POINT('Ctrl Pts',(-4.54237256743553,19.2772175288914,
26.5177810672512));
#196380=CARTESIAN_POINT('Ctrl Pts',(-4.54236424638155,19.2829013208024,
26.5281221684698));
#196381=CARTESIAN_POINT('Ctrl Pts',(-4.54229706763384,19.2889091262953,
26.5384724663796));
#196382=CARTESIAN_POINT('Ctrl Pts',(-4.54223102557915,19.29481527716,26.5486476328396));
#196383=CARTESIAN_POINT('Ctrl Pts',(-4.54210805505833,19.3010346426837,
26.5588319619013));
#196384=CARTESIAN_POINT('Ctrl Pts',(-4.54190521520442,19.3077838135621,
26.5693322743088));
#196385=CARTESIAN_POINT('Ctrl Pts',(-4.54184098204388,19.309921068979,26.5726574011986));
#196386=CARTESIAN_POINT('Ctrl Pts',(-4.54176841738531,19.3121116202328,
26.5760140906749));
#196387=CARTESIAN_POINT('Ctrl Pts',(-4.54168586541077,19.3143628222289,
26.5794117040862));
#196388=CARTESIAN_POINT('Ctrl Pts',(-4.54101505878385,19.3326557973633,
26.607020269536));
#196389=CARTESIAN_POINT('Ctrl Pts',(-4.5398268194401,19.3532690085417,26.6345472168009));
#196390=CARTESIAN_POINT('Ctrl Pts',(-4.53805309975285,19.3762698180941,
26.6617069351196));
#196391=CARTESIAN_POINT('Ctrl Pts',(-4.53660932499193,19.3949920483038,
26.6838144395375));
#196392=CARTESIAN_POINT('Ctrl Pts',(-4.53477822571745,19.41529577582,26.7056780376943));
#196393=CARTESIAN_POINT('Ctrl Pts',(-4.53254325779577,19.4372039472837,
26.7271354039253));
#196394=CARTESIAN_POINT('Ctrl Pts',(-4.53005291197644,19.4616154489814,
26.7510445892738));
#196395=CARTESIAN_POINT('Ctrl Pts',(-4.52705782692174,19.488011077212,26.7744476204505));
#196396=CARTESIAN_POINT('Ctrl Pts',(-4.52353195688745,19.5163574767336,
26.7971306615217));
#196397=CARTESIAN_POINT('Ctrl Pts',(-4.52176902187031,19.5305306764944,
26.8084721820572));
#196398=CARTESIAN_POINT('Ctrl Pts',(-4.51987340512481,19.5451908076451,
26.8196340300512));
#196399=CARTESIAN_POINT('Ctrl Pts',(-4.5178410730056,19.5603294910395,26.8305921315201));
#196400=CARTESIAN_POINT('Ctrl Pts',(-4.51682490694599,19.5678988327367,
26.8360711822546));
#196401=CARTESIAN_POINT('Ctrl Pts',(-4.51577457013098,19.5755878127495,
26.8414993224646));
#196402=CARTESIAN_POINT('Ctrl Pts',(-4.51468940204915,19.5833950944457,
26.8468737640166));
#196403=CARTESIAN_POINT('Ctrl Pts',(-4.51400276960164,19.5883350968557,
26.85027440399));
#196404=CARTESIAN_POINT('Ctrl Pts',(-4.51323911653341,19.5937926041067,
26.8539667761645));
#196405=CARTESIAN_POINT('Ctrl Pts',(-4.51251592077416,19.5988757582427,
26.8573538262924));
#196406=CARTESIAN_POINT('Ctrl Pts',(-4.51209616303959,19.6018261257432,
26.8593197400445));
#196407=CARTESIAN_POINT('Ctrl Pts',(-4.51169085903276,19.6046500122915,
26.8611834868596));
#196408=CARTESIAN_POINT('Ctrl Pts',(-4.51132871897233,19.6071705134108,
26.8628333269405));
#196409=CARTESIAN_POINT('Ctrl Pts',(-4.50802778411707,19.630145077416,26.8778717477721));
#196410=CARTESIAN_POINT('Ctrl Pts',(-4.50420615270876,19.6555005316069,
26.893414120578));
#196411=CARTESIAN_POINT('Ctrl Pts',(-4.4997888485829,19.6833611423461,26.9090609296477));
#196412=CARTESIAN_POINT('Ctrl Pts',(-4.49557168083076,19.7099594624564,
26.9239988231574));
#196413=CARTESIAN_POINT('Ctrl Pts',(-4.49081087329377,19.7388414052855,
26.9390312173509));
#196414=CARTESIAN_POINT('Ctrl Pts',(-4.48547032451232,19.7700923218599,
26.9537809861144));
#196415=CARTESIAN_POINT('Ctrl Pts',(-4.4830363994933,19.7843347510241,26.9605031101297));
#196416=CARTESIAN_POINT('Ctrl Pts',(-4.48048253532271,19.7990688727467,
26.9671661772924));
#196417=CARTESIAN_POINT('Ctrl Pts',(-4.47780802057598,19.8143008488926,
26.9737329500857));
#196418=CARTESIAN_POINT('Ctrl Pts',(-4.4721102543703,19.846750936908,26.9877227537118));
#196419=CARTESIAN_POINT('Ctrl Pts',(-4.46586074332467,19.8814467273519,
27.0012734786468));
#196420=CARTESIAN_POINT('Ctrl Pts',(-4.45901274029018,19.9183467762264,
27.0140482977868));
#196421=CARTESIAN_POINT('Ctrl Pts',(-4.45703301638374,19.9290143983839,
27.0177414350013));
#196422=CARTESIAN_POINT('Ctrl Pts',(-4.45500353100638,19.9398660639494,
27.0213696254419));
#196423=CARTESIAN_POINT('Ctrl Pts',(-4.45292381317406,19.9509003207867,
27.0249245208611));
#196424=CARTESIAN_POINT('Ctrl Pts',(-4.44828700975967,19.9755015811035,
27.032850284136));
#196425=CARTESIAN_POINT('Ctrl Pts',(-4.44339729188963,20.0010089220088,
27.0404135624207));
#196426=CARTESIAN_POINT('Ctrl Pts',(-4.43823257191303,20.0273918852963,
27.0475312822653));
#196427=CARTESIAN_POINT('Ctrl Pts',(-4.43565021192473,20.04058336694,27.0510901421876));
#196428=CARTESIAN_POINT('Ctrl Pts',(-4.43292060120525,20.0544107760343,
27.0546424616265));
#196429=CARTESIAN_POINT('Ctrl Pts',(-4.43015358451311,20.0682442719679,
27.0580146456898));
#196430=CARTESIAN_POINT('Ctrl Pts',(-4.42738656782097,20.0820777679015,
27.0613868297531));
#196431=CARTESIAN_POINT('Ctrl Pts',(-4.42458241414819,20.0959171726481,
27.064578823456));
#196432=CARTESIAN_POINT('Ctrl Pts',(-4.4218793362375,20.1091254819436,27.0674696561567));
#196433=CARTESIAN_POINT('Ctrl Pts',(-4.41325718397647,20.1512567329172,
27.0766906999187));
#196434=CARTESIAN_POINT('Ctrl Pts',(-4.40451024975411,20.1935246676265,
27.0842436051817));
#196435=CARTESIAN_POINT('Ctrl Pts',(-4.39558093163114,20.2357299649744,
27.0902934862475));
#196436=CARTESIAN_POINT('Ctrl Pts',(-4.39331274739274,20.2464507601016,
27.0918302491547));
#196437=CARTESIAN_POINT('Ctrl Pts',(-4.39103259833437,20.2571675976141,
27.0932698757118));
#196438=CARTESIAN_POINT('Ctrl Pts',(-4.38873916118376,20.2678773673011,
27.0946147440182));
#196439=CARTESIAN_POINT('Ctrl Pts',(-4.38307807610193,20.2943131985112,
27.0979343963157));
#196440=CARTESIAN_POINT('Ctrl Pts',(-4.37733551225369,20.320706991004,27.1006775394428));
#196441=CARTESIAN_POINT('Ctrl Pts',(-4.37148648005691,20.3470188354384,
27.102876318482));
#196442=CARTESIAN_POINT('Ctrl Pts',(-4.37002422200772,20.3535967965469,
27.1034260132418));
#196443=CARTESIAN_POINT('Ctrl Pts',(-4.36855528816424,20.3601696423787,
27.1039416534843));
#196444=CARTESIAN_POINT('Ctrl Pts',(-4.36707926892753,20.3667368176169,
27.1044236698989));
#196445=CARTESIAN_POINT('Ctrl Pts',(-4.36611863477288,20.3710109169486,
27.1047373795169));
#196446=CARTESIAN_POINT('Ctrl Pts',(-4.36520475489826,20.3750631895857,
27.1050241276041));
#196447=CARTESIAN_POINT('Ctrl Pts',(-4.36402238702852,20.3802829175186,
27.1053709961423));
#196448=CARTESIAN_POINT('Ctrl Pts',(-4.36338804068697,20.3830833279516,
27.1055570928673));
#196449=CARTESIAN_POINT('Ctrl Pts',(-4.36267623631765,20.3862197778236,
27.1057599519825));
#196450=CARTESIAN_POINT('Ctrl Pts',(-4.36183638087409,20.3899067588454,
27.1059868204515));
#196451=CARTESIAN_POINT('Ctrl Pts',(-4.35702583111668,20.4110251617757,
27.1072862846236));
#196452=CARTESIAN_POINT('Ctrl Pts',(-4.35233472397386,20.4312348450057,
27.1081887403342));
#196453=CARTESIAN_POINT('Ctrl Pts',(-4.34777111681488,20.4505364504916,
27.1087825404512));
#196454=CARTESIAN_POINT('Ctrl Pts',(-4.3406622148072,20.4806032851709,27.1097075251611));
#196455=CARTESIAN_POINT('Ctrl Pts',(-4.33381493807898,20.5084614509664,
27.1098982208375));
#196456=CARTESIAN_POINT('Ctrl Pts',(-4.32733666729246,20.5341488756167,
27.1096122337669));
#196457=CARTESIAN_POINT('Ctrl Pts',(-4.32073681125028,20.5603184060936,
27.1093208792437));
#196458=CARTESIAN_POINT('Ctrl Pts',(-4.31451938823827,20.5842353698144,
27.1085351234981));
#196459=CARTESIAN_POINT('Ctrl Pts',(-4.30876342942997,20.605953644729,27.1074876249528));
#196460=CARTESIAN_POINT('Ctrl Pts',(-4.30288532167923,20.6281328097231,
27.1064178971241));
#196461=CARTESIAN_POINT('Ctrl Pts',(-4.29748794340609,20.6480193642463,
27.1050754548687));
#196462=CARTESIAN_POINT('Ctrl Pts',(-4.29262814591118,20.6656787010371,
27.1036624272993));
#196463=CARTESIAN_POINT('Ctrl Pts',(-4.29211695435768,20.6675362483562,
27.1035137939953));
#196464=CARTESIAN_POINT('Ctrl Pts',(-4.29161169064782,20.6693691567858,
27.1033643370309));
#196465=CARTESIAN_POINT('Ctrl Pts',(-4.29111240742781,20.6711775048659,
27.1032142615262));
#196466=CARTESIAN_POINT('Ctrl Pts',(-4.28623513171452,20.6888424529734,
27.1017482406687));
#196467=CARTESIAN_POINT('Ctrl Pts',(-4.28192796715772,20.7041648387448,
27.1002274447057));
#196468=CARTESIAN_POINT('Ctrl Pts',(-4.27824460307523,20.7172098230375,
27.0988142795211));
#196469=CARTESIAN_POINT('Ctrl Pts',(-4.275150436258,20.7281681091656,27.0976271666744));
#196470=CARTESIAN_POINT('Ctrl Pts',(-4.2724960087377,20.7375194285708,27.0965151529437));
#196471=CARTESIAN_POINT('Ctrl Pts',(-4.27030611579117,20.7453012677345,
27.0955469991531));
#196472=CARTESIAN_POINT('',(-13.4210059089814,4.90140306703793,27.0955437281017));
#196473=CARTESIAN_POINT('Origin',(5.74151139996673,4.39848096645505,27.0955319246197));
#196474=CARTESIAN_POINT('Ctrl Pts',(-13.421006336394,4.90140326389548,27.0955461712411));
#196475=CARTESIAN_POINT('Ctrl Pts',(-13.3956787575677,4.92684766196973,
27.0998892201337));
#196476=CARTESIAN_POINT('Ctrl Pts',(-13.3710864928579,4.95104725285087,
27.1031111680416));
#196477=CARTESIAN_POINT('Ctrl Pts',(-13.3474612438379,4.97401543196258,
27.1054421641532));
#196478=CARTESIAN_POINT('Ctrl Pts',(-13.3259232363497,4.99495442029991,
27.1075672216146));
#196479=CARTESIAN_POINT('Ctrl Pts',(-13.3051888015051,5.01487089265698,
27.1089512546199));
#196480=CARTESIAN_POINT('Ctrl Pts',(-13.2854274882894,5.03379753170361,
27.1097390913352));
#196481=CARTESIAN_POINT('Ctrl Pts',(-13.2647086437493,5.05364125806903,
27.1105651025545));
#196482=CARTESIAN_POINT('Ctrl Pts',(-13.24504858578,5.07239048635779,27.1107378700239));
#196483=CARTESIAN_POINT('Ctrl Pts',(-13.2265760534928,5.0900591082891,27.1104143134731));
#196484=CARTESIAN_POINT('Ctrl Pts',(-13.2173397873492,5.09889341925476,
27.1102525351976));
#196485=CARTESIAN_POINT('Ctrl Pts',(-13.2083997239397,5.10745739414893,
27.1099664835853));
#196486=CARTESIAN_POINT('Ctrl Pts',(-13.1997681860294,5.11575175892008,
27.1095747992568));
#196487=CARTESIAN_POINT('Ctrl Pts',(-13.1954524170742,5.11989894130564,
27.1093789570926));
#196488=CARTESIAN_POINT('Ctrl Pts',(-13.1912137771405,5.12397871093744,
27.1091566923181));
#196489=CARTESIAN_POINT('Ctrl Pts',(-13.1870535472235,5.12799110790329,
27.1089102923413));
#196490=CARTESIAN_POINT('Ctrl Pts',(-13.1837623565723,5.13116534674263,
27.108715363379));
#196491=CARTESIAN_POINT('Ctrl Pts',(-13.1810599250701,5.13377354317499,
27.1085423092822));
#196492=CARTESIAN_POINT('Ctrl Pts',(-13.1776661423569,5.13705919531522,
27.1083051458092));
#196493=CARTESIAN_POINT('Ctrl Pts',(-13.1767700136455,5.1379267721365,27.1082425227672));
#196494=CARTESIAN_POINT('Ctrl Pts',(-13.1758256415992,5.13884152278598,
27.108175179288));
#196495=CARTESIAN_POINT('Ctrl Pts',(-13.1748093600958,5.1398261901515,27.108100920943));
#196496=CARTESIAN_POINT('Ctrl Pts',(-13.1358885436874,5.17753627109977,
27.1052570283758));
#196497=CARTESIAN_POINT('Ctrl Pts',(-13.0960643810172,5.21490859226933,
27.1002531763859));
#196498=CARTESIAN_POINT('Ctrl Pts',(-13.0561094481047,5.25161526186055,
27.0929949688211));
#196499=CARTESIAN_POINT('Ctrl Pts',(-13.0161545151922,5.28832193145177,
27.0857367612563));
#196500=CARTESIAN_POINT('Ctrl Pts',(-12.9760689418997,5.32436217500184,
27.076224266006));
#196501=CARTESIAN_POINT('Ctrl Pts',(-12.9366334722092,5.35941665528338,
27.0644257317218));
#196502=CARTESIAN_POINT('Ctrl Pts',(-12.9016905847227,5.3904776460612,27.0539713144363));
#196503=CARTESIAN_POINT('Ctrl Pts',(-12.867969184158,5.41990279811027,27.0420600694452));
#196504=CARTESIAN_POINT('Ctrl Pts',(-12.8356494119096,5.44769242798038,
27.028984415448));
#196505=CARTESIAN_POINT('Ctrl Pts',(-12.803738931395,5.47513013501812,27.0160743491615));
#196506=CARTESIAN_POINT('Ctrl Pts',(-12.7731947853701,5.50097421204577,
27.0020292761056));
#196507=CARTESIAN_POINT('Ctrl Pts',(-12.7441829956415,5.52526359633909,
26.9871000036366));
#196508=CARTESIAN_POINT('Ctrl Pts',(-12.7362551484159,5.53190098512768,
26.9830203866109));
#196509=CARTESIAN_POINT('Ctrl Pts',(-12.7284416105683,5.53842305398488,
26.9788741098459));
#196510=CARTESIAN_POINT('Ctrl Pts',(-12.7207456001919,5.54483145583261,
26.9746654076524));
#196511=CARTESIAN_POINT('Ctrl Pts',(-12.6921747286814,5.56862217554661,
26.9590409108396));
#196512=CARTESIAN_POINT('Ctrl Pts',(-12.6651989076576,5.5908092293268,26.9425887255379));
#196513=CARTESIAN_POINT('Ctrl Pts',(-12.6398586676604,5.61140761861451,
26.925634713523));
#196514=CARTESIAN_POINT('Ctrl Pts',(-12.6366469885372,5.61401830489271,
26.9234859238333));
#196515=CARTESIAN_POINT('Ctrl Pts',(-12.6334615782478,5.61660353805125,
26.9213290573146));
#196516=CARTESIAN_POINT('Ctrl Pts',(-12.6303025152531,5.61916340536291,
26.9191647622966));
#196517=CARTESIAN_POINT('Ctrl Pts',(-12.6188726253415,5.62842532942392,
26.9113340688809));
#196518=CARTESIAN_POINT('Ctrl Pts',(-12.6080058183549,5.63716517459037,
26.903575892277));
#196519=CARTESIAN_POINT('Ctrl Pts',(-12.597433783935,5.64562681487657,26.8957238469389));
#196520=CARTESIAN_POINT('Ctrl Pts',(-12.5867516702892,5.65417656032539,
26.8877900437254));
#196521=CARTESIAN_POINT('Ctrl Pts',(-12.5763704452089,5.66244241904074,
26.8797600847066));
#196522=CARTESIAN_POINT('Ctrl Pts',(-12.5660082502172,5.67063804826996,
26.8714264042163));
#196523=CARTESIAN_POINT('Ctrl Pts',(-12.5614274830406,5.67426105183187,
26.8677423729777));
#196524=CARTESIAN_POINT('Ctrl Pts',(-12.5568503734128,5.6778698244798,26.8639985484773));
#196525=CARTESIAN_POINT('Ctrl Pts',(-12.5522522908352,5.68148029841241,
26.8601749639966));
#196526=CARTESIAN_POINT('Ctrl Pts',(-12.5235505217883,5.70401729882845,
26.8363077026225));
#196527=CARTESIAN_POINT('Ctrl Pts',(-12.496584541746,5.72473107347936,26.8112941997689));
#196528=CARTESIAN_POINT('Ctrl Pts',(-12.4714406135336,5.74360359804481,
26.7854319795549));
#196529=CARTESIAN_POINT('Ctrl Pts',(-12.4522680333835,5.75799414938622,
26.7657116921867));
#196530=CARTESIAN_POINT('Ctrl Pts',(-12.4341548044412,5.77131528294746,
26.7454979956051));
#196531=CARTESIAN_POINT('Ctrl Pts',(-12.4171379453106,5.78357902240446,
26.724919325525));
#196532=CARTESIAN_POINT('Ctrl Pts',(-12.4040009010514,5.79304665017252,
26.7090325571405));
#196533=CARTESIAN_POINT('Ctrl Pts',(-12.3914221540652,5.80196957815769,
26.6927729628338));
#196534=CARTESIAN_POINT('Ctrl Pts',(-12.3794895783268,5.81025693895603,
26.6763607683765));
#196535=CARTESIAN_POINT('Ctrl Pts',(-12.3672816325265,5.81873554857669,
26.6595698269407));
#196536=CARTESIAN_POINT('Ctrl Pts',(-12.3557501014019,5.8265487164672,26.6426196662552));
#196537=CARTESIAN_POINT('Ctrl Pts',(-12.3449914308801,5.83365176006403,
26.6257644585568));
#196538=CARTESIAN_POINT('Ctrl Pts',(-12.3347801333719,5.84039341938283,
26.6097667997363));
#196539=CARTESIAN_POINT('Ctrl Pts',(-12.3252651326259,5.84649598432227,
26.593855244052));
#196540=CARTESIAN_POINT('Ctrl Pts',(-12.3165298134544,5.85196396756534,
26.5782552573717));
#196541=CARTESIAN_POINT('Ctrl Pts',(-12.2991339108065,5.86285315230032,
26.5471887508969));
#196542=CARTESIAN_POINT('Ctrl Pts',(-12.2837066454949,5.87188040630337,
26.5155311761724));
#196543=CARTESIAN_POINT('Ctrl Pts',(-12.270212078511,5.87908405914544,26.4835736406863));
#196544=CARTESIAN_POINT('Ctrl Pts',(-12.2560651131884,5.88663597445136,
26.4500711098636));
#196545=CARTESIAN_POINT('Ctrl Pts',(-12.2440423349202,5.89218357374535,
26.416239759077));
#196546=CARTESIAN_POINT('Ctrl Pts',(-12.2340994867276,5.89582932585069,
26.3823967138046));
#196547=CARTESIAN_POINT('Ctrl Pts',(-12.2241566385349,5.89947507795602,
26.3485536685323));
#196548=CARTESIAN_POINT('Ctrl Pts',(-12.2162937871534,5.9012194768177,26.3146995566989));
#196549=CARTESIAN_POINT('Ctrl Pts',(-12.2104626597869,5.90121843955372,
26.2811225311289));
#196550=CARTESIAN_POINT('Origin',(3.80389451331489,10.7565066461602,25.5959226797032));
#196551=CARTESIAN_POINT('',(-1.93306705327196,20.6967159026522,26.2811224253883));
#196552=CARTESIAN_POINT('',(-1.92566279488801,20.6838866895458,26.1099354552532));
#196553=CARTESIAN_POINT('Ctrl Pts',(-1.93306726946476,20.6967161901314,
26.2811223631334));
#196554=CARTESIAN_POINT('Ctrl Pts',(-1.92799185729793,20.6879222217692,
26.2228884326808));
#196555=CARTESIAN_POINT('Ctrl Pts',(-1.92566276912802,20.6838867017005,
26.164214760626));
#196556=CARTESIAN_POINT('Ctrl Pts',(-1.92566276914,20.6838867017291,26.1099354341636));
#196557=CARTESIAN_POINT('',(3.44903076641614,11.3713652046022,27.2002789897351));
#196558=CARTESIAN_POINT('Ctrl Pts',(-1.93306673931964,20.6967152715697,
26.2811225480513));
#196559=CARTESIAN_POINT('Ctrl Pts',(-0.149904397219984,17.6070995475763,
26.8422490380959));
#196560=CARTESIAN_POINT('Ctrl Pts',(1.64412796768715,14.498649759781,27.1486329945893));
#196561=CARTESIAN_POINT('Ctrl Pts',(3.44903076270718,11.3713652024617,27.2002789897351));
#196562=CARTESIAN_POINT('',(3.62286826735385,11.0701637498626,27.2002939147484));
#196563=CARTESIAN_POINT('',(3.44903076261467,11.3713652024083,27.2002789897353));
#196564=CARTESIAN_POINT('',(3.69140357503966,10.951415092682,26.7004955992147));
#196565=CARTESIAN_POINT('Ctrl Pts',(3.69140368766192,10.9514151047149,26.7004956263417));
#196566=CARTESIAN_POINT('Ctrl Pts',(3.67981899008114,10.9714874576058,26.7396880602905));
#196567=CARTESIAN_POINT('Ctrl Pts',(3.66982672598769,10.9888006632082,26.7798068077754));
#196568=CARTESIAN_POINT('Ctrl Pts',(3.63762041543062,11.0446032792225,26.9321300577171));
#196569=CARTESIAN_POINT('Ctrl Pts',(3.6228682677099,11.0701637492063,27.0770503355548));
#196570=CARTESIAN_POINT('Ctrl Pts',(3.62286826767772,11.0701637492447,27.200295941789));
#196571=CARTESIAN_POINT('',(3.49276825771334,11.2955829518803,26.7004876629122));
#196572=CARTESIAN_POINT('',(3.69140352733488,10.9514153823093,26.7004955255884));
#196573=CARTESIAN_POINT('',(-1.92566278640918,20.683886696397,25.7729056896771));
#196574=CARTESIAN_POINT('Ctrl Pts',(3.49276825636032,11.2955829510992,26.7004876629123));
#196575=CARTESIAN_POINT('Ctrl Pts',(3.41136363685649,11.4366295573967,26.6981326499658));
#196576=CARTESIAN_POINT('Ctrl Pts',(3.32999509681144,11.5776136202767,26.6952708235794));
#196577=CARTESIAN_POINT('Ctrl Pts',(3.24866289956795,11.7185346972477,26.6919000687586));
#196578=CARTESIAN_POINT('Ctrl Pts',(3.1119639197248,11.9553876056069,26.6862346771802));
#196579=CARTESIAN_POINT('Ctrl Pts',(2.97536760692815,12.1920625803816,26.6791316388236));
#196580=CARTESIAN_POINT('Ctrl Pts',(2.83887367861738,12.428560160527,26.6705861488637));
#196581=CARTESIAN_POINT('Ctrl Pts',(2.70251857835113,12.6648171988624,26.6620493505262));
#196582=CARTESIAN_POINT('Ctrl Pts',(2.56626565435603,12.9008972038356,26.6520730356499));
#196583=CARTESIAN_POINT('Ctrl Pts',(2.43011506485189,13.136799914673,26.6406551044958));
#196584=CARTESIAN_POINT('Ctrl Pts',(2.29549821324724,13.3700451788589,26.6293657964628));
#196585=CARTESIAN_POINT('Ctrl Pts',(2.16098140298406,13.6031171221312,26.6166671691117));
#196586=CARTESIAN_POINT('Ctrl Pts',(2.02656462443528,13.8360157652627,26.602558712526));
#196587=CARTESIAN_POINT('Ctrl Pts',(1.89234817142392,14.0685673122485,26.5884712822151));
#196588=CARTESIAN_POINT('Ctrl Pts',(1.75823145173901,14.3009460762455,26.5729782224246));
#196589=CARTESIAN_POINT('Ctrl Pts',(1.6242144576406,14.5331520688337,26.5560798329457));
#196590=CARTESIAN_POINT('Ctrl Pts',(1.48637199572072,14.7719862995683,26.5386990849));
#196591=CARTESIAN_POINT('Ctrl Pts',(1.3486350334383,15.0106377556612,26.5198316365255));
#196592=CARTESIAN_POINT('Ctrl Pts',(1.21100353201598,15.2491064999842,26.4994782558568));
#196593=CARTESIAN_POINT('Ctrl Pts',(1.06397993879234,15.5038485561232,26.4777359430197));
#196594=CARTESIAN_POINT('Ctrl Pts',(0.917076690382714,15.7583821140028,
26.4542979853615));
#196595=CARTESIAN_POINT('Ctrl Pts',(0.77029373187834,16.0127072625239,26.4291655022724));
#196596=CARTESIAN_POINT('Ctrl Pts',(0.609114069204324,16.2919770228949,
26.4015679855871));
#196597=CARTESIAN_POINT('Ctrl Pts',(0.448079448859247,16.570995488927,26.3719272578777));
#196598=CARTESIAN_POINT('Ctrl Pts',(0.287189843601396,16.8497626989578,
26.3402447062099));
#196599=CARTESIAN_POINT('Ctrl Pts',(0.111506837397286,17.1541618639064,
26.3056490223414));
#196600=CARTESIAN_POINT('Ctrl Pts',(-0.0640032624814069,17.4582614480128,
26.2686187964592));
#196601=CARTESIAN_POINT('Ctrl Pts',(-0.239340452688168,17.7620614351187,
26.2291553249914));
#196602=CARTESIAN_POINT('Ctrl Pts',(-0.428290669695173,18.089448188738,
26.1866279439553));
#196603=CARTESIAN_POINT('Ctrl Pts',(-0.617040089488796,18.4164870252795,
26.1412748493228));
#196604=CARTESIAN_POINT('Ctrl Pts',(-0.805588700995798,18.7431779139298,
26.0930965952268));
#196605=CARTESIAN_POINT('Ctrl Pts',(-1.01024611455259,19.0977799010211,
26.0408021932999));
#196606=CARTESIAN_POINT('Ctrl Pts',(-1.21466694821734,19.45197195753,25.9851793145917));
#196607=CARTESIAN_POINT('Ctrl Pts',(-1.41885106775703,19.8057538388599,
25.92622685913));
#196608=CARTESIAN_POINT('Ctrl Pts',(-1.58795072616276,20.0987462391402,
25.8774040608478));
#196609=CARTESIAN_POINT('Ctrl Pts',(-1.75688802740552,20.3914573092126,
25.8262975434792));
#196610=CARTESIAN_POINT('Ctrl Pts',(-1.9256627766202,20.6838867046107,25.772905703719));
#196611=CARTESIAN_POINT('',(-1.9256628078503,20.6838866831916,25.7729056729126));
#196612=CARTESIAN_POINT('Ctrl Pts',(-8.89136592780439,31.8594804521656,
20.4287178762901));
#196613=CARTESIAN_POINT('Ctrl Pts',(-9.35628774159435,31.6117420595828,
20.4287178341893));
#196614=CARTESIAN_POINT('Ctrl Pts',(-9.81255696133019,31.3484076652875,
20.428717809169));
#196615=CARTESIAN_POINT('Ctrl Pts',(-8.4863449846516,31.0993920285358,20.7322113357736));
#196616=CARTESIAN_POINT('Ctrl Pts',(-8.93839830130834,30.8585107476225,
20.7322112948382));
#196617=CARTESIAN_POINT('Ctrl Pts',(-9.38203851768922,30.6024651442541,
20.7322112705103));
#196618=CARTESIAN_POINT('Ctrl Pts',(-8.07798128118584,30.3330303693035,
21.014724254112));
#196619=CARTESIAN_POINT('Ctrl Pts',(-8.51705989349964,30.0990627936688,
21.0147242143514));
#196620=CARTESIAN_POINT('Ctrl Pts',(-8.94796687592319,29.8503661376029,
21.0147241907218));
#196621=CARTESIAN_POINT('',(-9.5961620409652,31.4721409107742,20.4287051320507));
#196622=CARTESIAN_POINT('Ctrl Pts',(-9.59616204125297,31.4721409106112,
20.4287051320507));
#196623=CARTESIAN_POINT('Ctrl Pts',(-9.66845567067402,31.431180192846,20.4286923211978));
#196624=CARTESIAN_POINT('Ctrl Pts',(-9.74058689322213,31.3899341511851,
20.4286923212156));
#196625=CARTESIAN_POINT('Ctrl Pts',(-9.81253554844805,31.3483705640235,
20.4287142329278));
#196626=CARTESIAN_POINT('',(-8.94310211610424,31.8318457357556,20.428715512986));
#196627=CARTESIAN_POINT('Origin',(5.75903011050507,4.36650717715395,20.5676827276023));
#196628=CARTESIAN_POINT('',(-8.07798787976608,30.3330427526247,21.0147199326651));
#196629=CARTESIAN_POINT('Origin',(3.57628412557162,10.178513997282,-50.5876979902945));
#196630=CARTESIAN_POINT('Origin',(5.74151140016276,4.39848096420803,21.0147196722062));
#196631=CARTESIAN_POINT('Ctrl Pts',(-7.57695834007286,29.4845831156097,
21.3934623833662));
#196632=CARTESIAN_POINT('Ctrl Pts',(-8.16871962938315,29.1704109585531,
21.3934623831834));
#196633=CARTESIAN_POINT('Ctrl Pts',(-8.74899869335522,28.8355053364563,
21.3934623829876));
#196634=CARTESIAN_POINT('Ctrl Pts',(-9.31706939316882,28.4802853372877,
21.3934623827788));
#196635=CARTESIAN_POINT('Ctrl Pts',(-7.72762572698404,29.7683737862982,
21.2499538601735));
#196636=CARTESIAN_POINT('Ctrl Pts',(-8.32608141353951,29.4506475048667,
21.2499538599886));
#196637=CARTESIAN_POINT('Ctrl Pts',(-8.91292498018736,29.1119532076499,
21.2499538597906));
#196638=CARTESIAN_POINT('Ctrl Pts',(-9.48742207354215,28.7527147236179,
21.2499538595794));
#196639=CARTESIAN_POINT('Ctrl Pts',(-7.88163269097559,30.0584547420777,
21.1235889804706));
#196640=CARTESIAN_POINT('Ctrl Pts',(-8.48693115762138,29.7370955582909,
21.1235889802838));
#196641=CARTESIAN_POINT('Ctrl Pts',(-9.08048473064767,29.3945286091041,
21.1235889800834));
#196642=CARTESIAN_POINT('Ctrl Pts',(-9.66155066002649,29.0311825695727,
21.1235889798699));
#196643=CARTESIAN_POINT('Ctrl Pts',(-8.03855068010044,30.3540187807589,
21.0147197074043));
#196644=CARTESIAN_POINT('Ctrl Pts',(-8.65082126842161,30.0289580258394,
21.0147197072153));
#196645=CARTESIAN_POINT('Ctrl Pts',(-9.25121167973522,29.6824452241796,
21.0147197070125));
#196646=CARTESIAN_POINT('Ctrl Pts',(-9.83897060865772,29.314913988522,21.0147197067965));
#196647=CARTESIAN_POINT('',(-7.59018464075808,29.4840823499376,21.390930348403));
#196648=CARTESIAN_POINT('',(-9.3100196690181,28.491488062707,21.3909299252386));
#196649=CARTESIAN_POINT('Origin',(5.74151140019666,4.39848095220768,21.3908983694957));
#196650=CARTESIAN_POINT('Origin',(-11.2849360833192,32.0554481744098,30.5321099924189));
#196651=CARTESIAN_POINT('Origin',(-9.68832330780714,32.9768866603958,30.5320428795532));
#196652=CARTESIAN_POINT('Origin',(5.74151140025542,4.3984809533616,24.2869572078841));
#196653=CARTESIAN_POINT('',(-6.05886405254658,22.8627608974088,24.2870313122353));
#196654=CARTESIAN_POINT('',(-7.59018573145106,29.4840842412728,21.3909293756581));
#196655=CARTESIAN_POINT('Ctrl Pts',(3.51691522855717,11.1802533620194,26.8900922647948));
#196656=CARTESIAN_POINT('Ctrl Pts',(3.4163021703683,11.3547026799672,26.8874222762142));
#196657=CARTESIAN_POINT('Ctrl Pts',(3.1787962336778,11.7664812759979,26.8792913927059));
#196658=CARTESIAN_POINT('Ctrl Pts',(2.80473587230752,12.4149427231106,26.8596351217862));
#196659=CARTESIAN_POINT('Ctrl Pts',(2.39648530278544,13.1226103122968,26.8295110530927));
#196660=CARTESIAN_POINT('Ctrl Pts',(1.99069998856913,13.8259557178385,26.7909667891654));
#196661=CARTESIAN_POINT('Ctrl Pts',(1.58340716610212,14.531876083775,26.7436733702169));
#196662=CARTESIAN_POINT('Ctrl Pts',(1.16367474214336,15.2593252615254,26.6859230126913));
#196663=CARTESIAN_POINT('Ctrl Pts',(0.716930307997501,16.0335614317535,
26.614371829328));
#196664=CARTESIAN_POINT('Ctrl Pts',(0.232291795544342,16.8734437752011,
26.5248661155492));
#196665=CARTESIAN_POINT('Ctrl Pts',(-0.294317935076762,17.786037223605,
26.4134278957403));
#196666=CARTESIAN_POINT('Ctrl Pts',(-0.864450953240095,18.7740310527145,
26.2760727180914));
#196667=CARTESIAN_POINT('Ctrl Pts',(-1.48339222054553,19.8465833646303,
26.1072601142996));
#196668=CARTESIAN_POINT('Ctrl Pts',(-1.98438762209506,20.7147337443244,
25.953108192991));
#196669=CARTESIAN_POINT('Ctrl Pts',(-2.28041672381714,21.2277030070118,
25.8548361109918));
#196670=CARTESIAN_POINT('Ctrl Pts',(-2.35216974299931,21.3520387916175,
25.8305929639214));
#196671=CARTESIAN_POINT('Ctrl Pts',(3.68808230699912,11.2721309247581,26.4119360946152));
#196672=CARTESIAN_POINT('Ctrl Pts',(3.58795912783762,11.4454238420066,26.409219267987));
#196673=CARTESIAN_POINT('Ctrl Pts',(3.35163967605986,11.854481367224,26.4010019569314));
#196674=CARTESIAN_POINT('Ctrl Pts',(2.97953390096168,12.4986838661378,26.3812891516505));
#196675=CARTESIAN_POINT('Ctrl Pts',(2.57349621670876,13.2017294939575,26.351192135246));
#196676=CARTESIAN_POINT('Ctrl Pts',(2.16996990012625,13.9005014755021,26.3127546863467));
#196677=CARTESIAN_POINT('Ctrl Pts',(1.76499052896943,14.6018480578785,26.265642799443));
#196678=CARTESIAN_POINT('Ctrl Pts',(1.34768029693383,15.3245979750007,26.2081530539407));
#196679=CARTESIAN_POINT('Ctrl Pts',(0.903547935869753,16.093845530802,26.1369578670531));
#196680=CARTESIAN_POINT('Ctrl Pts',(0.421775071595079,16.9283287406037,
26.0479275457916));
#196681=CARTESIAN_POINT('Ctrl Pts',(-0.101690469441493,17.835067754567,
25.9371089414917));
#196682=CARTESIAN_POINT('Ctrl Pts',(-0.668391081449329,18.8167350181624,
25.8005427805343));
#196683=CARTESIAN_POINT('Ctrl Pts',(-1.28357960857237,19.8824303431662,
25.6327230705113));
#196684=CARTESIAN_POINT('Ctrl Pts',(-1.7815187819614,20.7450384162154,25.4794938485871));
#196685=CARTESIAN_POINT('Ctrl Pts',(-2.0757360064917,21.2547354621024,25.3818151040859));
#196686=CARTESIAN_POINT('Ctrl Pts',(-2.14704952233994,21.3782782553251,
25.3577185996759));
#196687=CARTESIAN_POINT('Ctrl Pts',(3.37509489777545,11.0862034697875,26.0460907159553));
#196688=CARTESIAN_POINT('Ctrl Pts',(3.27534550364888,11.2586133925379,26.0435028605912));
#196689=CARTESIAN_POINT('Ctrl Pts',(3.03993026442427,11.6655955533717,26.0355757595548));
#196690=CARTESIAN_POINT('Ctrl Pts',(2.66931085531041,12.3065566684359,26.0162864880112));
#196691=CARTESIAN_POINT('Ctrl Pts',(2.26495295914162,13.0060910619147,25.9866311317226));
#196692=CARTESIAN_POINT('Ctrl Pts',(1.86313917730672,13.7013935369787,25.948627070827));
#196693=CARTESIAN_POINT('Ctrl Pts',(1.45991185830589,14.3992741182856,25.9019548669978));
#196694=CARTESIAN_POINT('Ctrl Pts',(1.04443455855048,15.1184660895851,25.8449309763677));
#196695=CARTESIAN_POINT('Ctrl Pts',(0.602277489040688,15.8839394344253,
25.7742525739834));
#196696=CARTESIAN_POINT('Ctrl Pts',(0.122670409395695,16.7143405087431,
25.6858138661052));
#196697=CARTESIAN_POINT('Ctrl Pts',(-0.398420045511543,17.6166556745049,
25.5756812477064));
#196698=CARTESIAN_POINT('Ctrl Pts',(-0.962529000926651,18.5935446980122,
25.4399144566906));
#196699=CARTESIAN_POINT('Ctrl Pts',(-1.57488508305335,19.6540633879262,
25.2730349104286));
#196700=CARTESIAN_POINT('Ctrl Pts',(-2.07051828368158,20.512488895602,25.120634950261));
#196701=CARTESIAN_POINT('Ctrl Pts',(-2.36336866828061,21.0197170288099,
25.0234755290064));
#196702=CARTESIAN_POINT('Ctrl Pts',(-2.43435064628763,21.1426615340061,
24.9995066464349));
#196703=CARTESIAN_POINT('Ctrl Pts',(2.95888099840724,10.8487579693504,26.2378160447572));
#196704=CARTESIAN_POINT('Ctrl Pts',(2.85893437236417,11.0216329716931,26.2353760025756));
#196705=CARTESIAN_POINT('Ctrl Pts',(2.62304058224743,11.429711340175,26.2277625428486));
#196706=CARTESIAN_POINT('Ctrl Pts',(2.25163030526566,12.0723936302552,26.208861402761));
#196707=CARTESIAN_POINT('Ctrl Pts',(1.84637467814973,12.773800940254,26.1795247821957));
#196708=CARTESIAN_POINT('Ctrl Pts',(1.44364269130939,13.470960462295,26.1417532182998));
#196709=CARTESIAN_POINT('Ctrl Pts',(1.03947365285542,14.1707011965366,26.0952437228407));
#196710=CARTESIAN_POINT('Ctrl Pts',(0.623009216495518,14.89180680928,26.0383239514385));
#196711=CARTESIAN_POINT('Ctrl Pts',(0.179786586320247,15.6593138315041,
25.9676941578488));
#196712=CARTESIAN_POINT('Ctrl Pts',(-0.300990486611354,16.4919180178906,
25.87924324882));
#196713=CARTESIAN_POINT('Ctrl Pts',(-0.823365607985238,17.3966240618783,
25.7690280923578));
#196714=CARTESIAN_POINT('Ctrl Pts',(-1.38887788736028,18.3760986278517,
25.63309813484));
#196715=CARTESIAN_POINT('Ctrl Pts',(-2.00276910724426,19.4394213693955,
25.4659617759901));
#196716=CARTESIAN_POINT('Ctrl Pts',(-2.49965312373597,20.3001145318963,
25.3132883695334));
#196717=CARTESIAN_POINT('Ctrl Pts',(-2.79324524731777,20.8086819015654,
25.2159422030718));
#196718=CARTESIAN_POINT('Ctrl Pts',(-2.86440715837273,20.9319509784757,
25.1919265976154));
#196719=CARTESIAN_POINT('',(3.06114501616108,11.0423813534494,26.2004894935526));
#196720=CARTESIAN_POINT('Ctrl Pts',(3.49276825838983,11.2955829522708,26.7004876629122));
#196721=CARTESIAN_POINT('Ctrl Pts',(3.49288582299591,11.2953783428745,26.6814223332671));
#196722=CARTESIAN_POINT('Ctrl Pts',(3.49205494498668,11.2946268980571,26.66224604463));
#196723=CARTESIAN_POINT('Ctrl Pts',(3.49026385300638,11.2933248591518,26.6431677287038));
#196724=CARTESIAN_POINT('Ctrl Pts',(3.48847198541615,11.2920222564149,26.624081151152));
#196725=CARTESIAN_POINT('Ctrl Pts',(3.48571910994323,11.2901686044967,26.6050934638209));
#196726=CARTESIAN_POINT('Ctrl Pts',(3.48203854457416,11.2877861718523,26.5864101669997));
#196727=CARTESIAN_POINT('Ctrl Pts',(3.47835428248585,11.2854013463189,26.5677081048813));
#196728=CARTESIAN_POINT('Ctrl Pts',(3.47374069726896,11.2824868107744,26.5493118363094));
#196729=CARTESIAN_POINT('Ctrl Pts',(3.46827436860635,11.2790898111971,26.5314115054041));
#196730=CARTESIAN_POINT('Ctrl Pts',(3.46277629550321,11.2756730843298,26.5134072224637));
#196731=CARTESIAN_POINT('Ctrl Pts',(3.45641592905114,11.2717684946532,26.4959053640878));
#196732=CARTESIAN_POINT('Ctrl Pts',(3.44931023310832,11.267446649165,26.4790718419632));
#196733=CARTESIAN_POINT('Ctrl Pts',(3.4451368461889,11.2649083005538,26.4691850129167));
#196734=CARTESIAN_POINT('Ctrl Pts',(3.44070706480914,11.2622264276441,26.4595281495976));
#196735=CARTESIAN_POINT('Ctrl Pts',(3.43604986173098,11.2594183803838,26.450129117705));
#196736=CARTESIAN_POINT('Ctrl Pts',(3.42699525385457,11.2539589304921,26.4318553712575));
#196737=CARTESIAN_POINT('Ctrl Pts',(3.41708828557071,11.2480273070893,26.4145752732373));
#196738=CARTESIAN_POINT('Ctrl Pts',(3.40654565729051,11.2417489403128,26.3983946078424));
#196739=CARTESIAN_POINT('Ctrl Pts',(3.39618463652468,11.2355787248014,26.3824926708959));
#196740=CARTESIAN_POINT('Ctrl Pts',(3.38521044692955,11.2290740592202,26.3676524283791));
#196741=CARTESIAN_POINT('Ctrl Pts',(3.37383839838496,11.2223595527711,26.3539203802897));
#196742=CARTESIAN_POINT('Ctrl Pts',(3.36216735669345,11.2154685089634,26.3398272901017));
#196743=CARTESIAN_POINT('Ctrl Pts',(3.35007798198997,11.208356861645,26.3269013882317));
#196744=CARTESIAN_POINT('Ctrl Pts',(3.33780185614752,11.2011586391826,26.3151368493563));
#196745=CARTESIAN_POINT('Ctrl Pts',(3.32552573030507,11.1939604167203,26.3033723104809));
#196746=CARTESIAN_POINT('Ctrl Pts',(3.31306345503429,11.1866759663894,26.2927686216365));
#196747=CARTESIAN_POINT('Ctrl Pts',(3.30063537085372,11.1794328286431,26.2832692168853));
#196748=CARTESIAN_POINT('Ctrl Pts',(3.28698811774045,11.1714791543099,26.2728379404969));
#196749=CARTESIAN_POINT('Ctrl Pts',(3.27337575328389,11.1635702930669,26.2637284301239));
#196750=CARTESIAN_POINT('Ctrl Pts',(3.25998916747243,11.1558136132683,26.2557783033147));
#196751=CARTESIAN_POINT('Ctrl Pts',(3.24621442163507,11.1478320192852,26.2475976530942));
#196752=CARTESIAN_POINT('Ctrl Pts',(3.23267864224492,11.1400115049623,26.2406437568193));
#196753=CARTESIAN_POINT('Ctrl Pts',(3.21954222034826,11.1324415852946,26.234725670252));
#196754=CARTESIAN_POINT('Ctrl Pts',(3.20580453689579,11.124525186067,26.2285367094722));
#196755=CARTESIAN_POINT('Ctrl Pts',(3.19250346688059,11.1168827663614,26.2234797110563));
#196756=CARTESIAN_POINT('Ctrl Pts',(3.17977276456041,11.109588028964,26.2193343678287));
#196757=CARTESIAN_POINT('Ctrl Pts',(3.17378103160631,11.1061547448171,26.2173833529515));
#196758=CARTESIAN_POINT('Ctrl Pts',(3.16791496152422,11.1027980838006,26.2156343364839));
#196759=CARTESIAN_POINT('Ctrl Pts',(3.16218513821992,11.09952379021,26.2140649691806));
#196760=CARTESIAN_POINT('Ctrl Pts',(3.14960873603444,11.0923370357706,26.2106203613216));
#196761=CARTESIAN_POINT('Ctrl Pts',(3.13767782019303,11.0855402551778,26.2080351069236));
#196762=CARTESIAN_POINT('Ctrl Pts',(3.12643710068068,11.0791569804487,26.2060863799881));
#196763=CARTESIAN_POINT('Ctrl Pts',(3.11482252427434,11.0725614033612,26.2040728400307));
#196764=CARTESIAN_POINT('Ctrl Pts',(3.10394415625303,11.0664069131206,26.2027385366535));
#196765=CARTESIAN_POINT('Ctrl Pts',(3.09381426264161,11.060698082471,26.2018744973146));
#196766=CARTESIAN_POINT('Ctrl Pts',(3.08321346889849,11.0547238700507,26.2009702920811));
#196767=CARTESIAN_POINT('Ctrl Pts',(3.07343173439637,11.0492373564529,26.2005808359237));
#196768=CARTESIAN_POINT('Ctrl Pts',(3.06445325173885,11.0442265458697,26.2005111159615));
#196769=CARTESIAN_POINT('Ctrl Pts',(3.0633381460553,11.0436042153965,26.2005024569119));
#196770=CARTESIAN_POINT('Ctrl Pts',(3.06223540125348,11.0429892057451,26.2004987860142));
#196771=CARTESIAN_POINT('Ctrl Pts',(3.06114496383361,11.0423814805349,26.2004997770178));
#196772=CARTESIAN_POINT('',(-2.589319271381,20.8247999189763,25.1928259720194));
#196773=CARTESIAN_POINT('Ctrl Pts',(3.06114501348233,11.0423813621929,26.2004794303371));
#196774=CARTESIAN_POINT('Ctrl Pts',(2.98076010639399,11.1813932930907,26.1982239113963));
#196775=CARTESIAN_POINT('Ctrl Pts',(2.90038651551207,11.3204025270495,26.1954632212835));
#196776=CARTESIAN_POINT('Ctrl Pts',(2.8200245561672,11.4594053595106,26.1921957528071));
#196777=CARTESIAN_POINT('Ctrl Pts',(2.6841250407584,11.6944720219713,26.1866701610199));
#196778=CARTESIAN_POINT('Ctrl Pts',(2.54825878914765,11.9295203774776,26.1796952873409));
#196779=CARTESIAN_POINT('Ctrl Pts',(2.41242854263845,12.1645357304564,26.1712663686804));
#196780=CARTESIAN_POINT('Ctrl Pts',(2.27689562063766,12.3990366484979,26.1628559004326));
#196781=CARTESIAN_POINT('Ctrl Pts',(2.14139854628563,12.6335047083312,26.1529977459283));
#196782=CARTESIAN_POINT('Ctrl Pts',(2.0059420135194,12.8679249219252,26.1416889472864));
#196783=CARTESIAN_POINT('Ctrl Pts',(1.8721526662776,13.0994599148603,26.1305193362126));
#196784=CARTESIAN_POINT('Ctrl Pts',(1.73840286880051,13.3309482320792,26.1179345700523));
#196785=CARTESIAN_POINT('Ctrl Pts',(1.60469794584309,13.5623759554429,26.1039329604071));
#196786=CARTESIAN_POINT('Ctrl Pts',(1.47131749007421,13.7932420637138,26.0899653290387));
#196787=CARTESIAN_POINT('Ctrl Pts',(1.33798169129186,14.0240478718613,26.0745877224856));
#196788=CARTESIAN_POINT('Ctrl Pts',(1.20469645281176,14.2547797263367,26.0577992629894));
#196789=CARTESIAN_POINT('Ctrl Pts',(1.06772149679351,14.4918989000664,26.0405460508009));
#196790=CARTESIAN_POINT('Ctrl Pts',(0.930799939131859,14.72893996895,26.0218027915793));
#196791=CARTESIAN_POINT('Ctrl Pts',(0.793938617493382,14.965888302802,26.0015691872481));
#196792=CARTESIAN_POINT('Ctrl Pts',(0.647848351366989,15.2188147303434,
25.9799711739741));
#196793=CARTESIAN_POINT('Ctrl Pts',(0.5018267189363,15.4716354944021,25.9566750423888));
#196794=CARTESIAN_POINT('Ctrl Pts',(0.355882428718957,15.7243329495596,
25.9316810757699));
#196795=CARTESIAN_POINT('Ctrl Pts',(0.195732374909099,16.0016271895789,
25.9042542741255));
#196796=CARTESIAN_POINT('Ctrl Pts',(0.0356754525878245,16.2787729474039,
25.8747830274038));
#196797=CARTESIAN_POINT('Ctrl Pts',(-0.1242764013395,16.5557469957507,25.8432684623516));
#196798=CARTESIAN_POINT('Ctrl Pts',(-0.298835217183964,16.8580145888545,
25.8088759559671));
#196799=CARTESIAN_POINT('Ctrl Pts',(-0.473268898518242,17.1600776791519,
25.7720498952566));
#196800=CARTESIAN_POINT('Ctrl Pts',(-0.647561543042698,17.4619062310659,
25.7327926284825));
#196801=CARTESIAN_POINT('Ctrl Pts',(-0.835306724174529,17.7870310021338,
25.6905053438907));
#196802=CARTESIAN_POINT('Ctrl Pts',(-1.02288825683907,18.1118836325669,
25.6453970712546));
#196803=CARTESIAN_POINT('Ctrl Pts',(-1.21028599093009,18.4364268774054,
25.5974717424454));
#196804=CARTESIAN_POINT('Ctrl Pts',(-1.41364889436495,18.7886192711954,
25.5454634614383));
#196805=CARTESIAN_POINT('Ctrl Pts',(-1.61679534813487,19.140447318261,25.4901376852534));
#196806=CARTESIAN_POINT('Ctrl Pts',(-1.81969933023375,19.4918636835949,
25.4315006471856));
#196807=CARTESIAN_POINT('Ctrl Pts',(-2.04272908834888,19.8781365706385,
25.3670474793297));
#196808=CARTESIAN_POINT('Ctrl Pts',(-2.26546588839064,20.2639120573616,
25.2985935928169));
#196809=CARTESIAN_POINT('Ctrl Pts',(-2.48787487462579,20.6491274958314,
25.2261488716753));
#196810=CARTESIAN_POINT('Ctrl Pts',(-2.52169424932454,20.7077031202876,
25.2151329715954));
#196811=CARTESIAN_POINT('Ctrl Pts',(-2.55550604429203,20.7662657952726,
25.2040247952023));
#196812=CARTESIAN_POINT('Ctrl Pts',(-2.58931013656728,20.8248153016929,
25.1928243829374));
#196813=CARTESIAN_POINT('',(-1.93236400080387,20.6807300749749,25.6860690110993));
#196814=CARTESIAN_POINT('Ctrl Pts',(-2.5893174996842,20.8247911229168,25.192827405458));
#196815=CARTESIAN_POINT('Ctrl Pts',(-2.58431828309595,20.8233424742675,
25.1934174187566));
#196816=CARTESIAN_POINT('Ctrl Pts',(-2.5737762859802,20.8202451004426,25.1947490584124));
#196817=CARTESIAN_POINT('Ctrl Pts',(-2.56324750774183,20.8171823293586,
25.19625360699));
#196818=CARTESIAN_POINT('Ctrl Pts',(-2.48632535250515,20.7953453245611,
25.2077779733833));
#196819=CARTESIAN_POINT('Ctrl Pts',(-2.41331471681498,20.775164656956,25.2269769086988));
#196820=CARTESIAN_POINT('Ctrl Pts',(-2.25541530723078,20.7339816204502,
25.2893965883233));
#196821=CARTESIAN_POINT('Ctrl Pts',(-2.17593109643097,20.7149010581347,
25.3364918949711));
#196822=CARTESIAN_POINT('Ctrl Pts',(-2.06307576038945,20.6912710754517,
25.433459369454));
#196823=CARTESIAN_POINT('Ctrl Pts',(-2.02053756884695,20.6836491430997,
25.481194603409));
#196824=CARTESIAN_POINT('Ctrl Pts',(-1.9738752664589,20.6784168831373,25.5594336056065));
#196825=CARTESIAN_POINT('Ctrl Pts',(-1.96156707854236,20.6776053996411,
25.5847675635396));
#196826=CARTESIAN_POINT('Ctrl Pts',(-1.94295598282004,20.6778988253129,
25.6354913737209));
#196827=CARTESIAN_POINT('Ctrl Pts',(-1.93633442288136,20.6788588029446,
25.66052408233));
#196828=CARTESIAN_POINT('Ctrl Pts',(-1.93236400073661,20.6807300753952,
25.6860690110582));
#196829=CARTESIAN_POINT('Ctrl Pts',(-1.93236400046696,20.6807300748952,
25.6860690110527));
#196830=CARTESIAN_POINT('Ctrl Pts',(-1.93013595501144,20.6817801597563,
25.7004038249643));
#196831=CARTESIAN_POINT('Ctrl Pts',(-1.92845922574736,20.6825698823806,
25.7148372574563));
#196832=CARTESIAN_POINT('Ctrl Pts',(-1.92622097461197,20.6836239334054,
25.7438251311343));
#196833=CARTESIAN_POINT('Ctrl Pts',(-1.92566092838623,20.683887568038,25.7583573287597));
#196834=CARTESIAN_POINT('Ctrl Pts',(-1.92566277357029,20.6838866993305,
25.7729056896789));
#196835=CARTESIAN_POINT('Origin',(5.74151140025421,4.39848095359494,24.2870431028086));
#196836=CARTESIAN_POINT('',(-7.59794118809275,-20.683138137872,21.390874733332));
#196837=CARTESIAN_POINT('',(-9.31746996268018,-19.6900132848063,21.3908757443125));
#196838=CARTESIAN_POINT('Origin',(5.74151140030821,4.39848095351238,21.3908431953996));
#196839=CARTESIAN_POINT('',(-9.31746996268018,-19.6900132848063,21.3908757443125));
#196840=CARTESIAN_POINT('',(-4.348774260365,-15.0529477924073,24.2870979702278));
#196841=CARTESIAN_POINT('Origin',(5.74151139990697,4.39848095814568,25.9314851481065));
#196842=CARTESIAN_POINT('',(-4.78214502833431,-12.8225771702523,26.9147789876369));
#196843=CARTESIAN_POINT('Ctrl Pts',(-6.01987187240975,-12.9989287663241,
25.9314853567111));
#196844=CARTESIAN_POINT('Ctrl Pts',(-6.01519221131185,-13.0020276566113,
25.9627161746214));
#196845=CARTESIAN_POINT('Ctrl Pts',(-6.00845523251289,-13.004744961861,
25.9947932214863));
#196846=CARTESIAN_POINT('Ctrl Pts',(-5.99941239858476,-13.0070137463815,
26.027495357323));
#196847=CARTESIAN_POINT('Ctrl Pts',(-5.99055106876115,-13.0092369927768,
26.0595411091182));
#196848=CARTESIAN_POINT('Ctrl Pts',(-5.97947507599604,-13.0110296883432,
26.0921867532724));
#196849=CARTESIAN_POINT('Ctrl Pts',(-5.96597748864577,-13.0123049701998,
26.1251901665075));
#196850=CARTESIAN_POINT('Ctrl Pts',(-5.95398124151417,-13.0134384021175,
26.1545226013405));
#196851=CARTESIAN_POINT('Ctrl Pts',(-5.94007228771827,-13.0141628707814,
26.1841369954107));
#196852=CARTESIAN_POINT('Ctrl Pts',(-5.92412797912803,-13.0143998136909,
26.21384389423));
#196853=CARTESIAN_POINT('Ctrl Pts',(-5.91770709970815,-13.0144952321809,
26.2258070605334));
#196854=CARTESIAN_POINT('Ctrl Pts',(-5.91095692445813,-13.0145107449092,
26.2377834948039));
#196855=CARTESIAN_POINT('Ctrl Pts',(-5.90387128395728,-13.0144397467404,
26.2497589557074));
#196856=CARTESIAN_POINT('Ctrl Pts',(-5.88574109033612,-13.01425808207,26.2804008468474));
#196857=CARTESIAN_POINT('Ctrl Pts',(-5.86542840081462,-13.0135209917313,
26.3110141704483));
#196858=CARTESIAN_POINT('Ctrl Pts',(-5.8429229764704,-13.0121821654257,
26.3413245898107));
#196859=CARTESIAN_POINT('Ctrl Pts',(-5.82528381361133,-13.0111328283911,
26.3650811035863));
#196860=CARTESIAN_POINT('Ctrl Pts',(-5.80629851796993,-13.0097133173586,
26.3886513476962));
#196861=CARTESIAN_POINT('Ctrl Pts',(-5.78598196284517,-13.0078909981584,
26.4119053523988));
#196862=CARTESIAN_POINT('Ctrl Pts',(-5.76286295982353,-13.0058173098369,
26.4383669942314));
#196863=CARTESIAN_POINT('Ctrl Pts',(-5.7380232861287,-13.0032296316498,
26.4644190003695));
#196864=CARTESIAN_POINT('Ctrl Pts',(-5.71152068939894,-13.0001240320266,
26.4898858858411));
#196865=CARTESIAN_POINT('Ctrl Pts',(-5.69826939103407,-12.998571232215,
26.5026193285768));
#196866=CARTESIAN_POINT('Ctrl Pts',(-5.68460278295743,-12.9968894439751,
26.5152067842092));
#196867=CARTESIAN_POINT('Ctrl Pts',(-5.67052998740784,-12.9950814794103,
26.5276280881332));
#196868=CARTESIAN_POINT('Ctrl Pts',(-5.66349358963307,-12.9941774971279,
26.5338387400952));
#196869=CARTESIAN_POINT('Ctrl Pts',(-5.65635564520186,-12.9932419753931,
26.5400078759526));
#196870=CARTESIAN_POINT('Ctrl Pts',(-5.64911738386347,-12.992275542693,
26.5461330741025));
#196871=CARTESIAN_POINT('Ctrl Pts',(-5.64463908766309,-12.9916776129296,
26.5499227205823));
#196872=CARTESIAN_POINT('Ctrl Pts',(-5.63964435408611,-12.9909998014383,
26.5540925149894));
#196873=CARTESIAN_POINT('Ctrl Pts',(-5.63501868198773,-12.99036918681,26.5579027037168));
#196874=CARTESIAN_POINT('Ctrl Pts',(-5.63216788937372,-12.9899805402551,
26.5602509155336));
#196875=CARTESIAN_POINT('Ctrl Pts',(-5.62945809107377,-12.9896095725846,
26.5624634585977));
#196876=CARTESIAN_POINT('Ctrl Pts',(-5.62710285715383,-12.989284182067,
26.5643745082163));
#196877=CARTESIAN_POINT('Ctrl Pts',(-5.59197075632201,-12.9844304593105,
26.5928808860011));
#196878=CARTESIAN_POINT('Ctrl Pts',(-5.55436606783272,-12.9787092080394,
26.6205206978285));
#196879=CARTESIAN_POINT('Ctrl Pts',(-5.51443808431251,-12.9721569390878,
26.6469703781473));
#196880=CARTESIAN_POINT('Ctrl Pts',(-5.49820595723729,-12.9694932117248,
26.6577231017808));
#196881=CARTESIAN_POINT('Ctrl Pts',(-5.48159039129498,-12.966691887368,
26.6682791956203));
#196882=CARTESIAN_POINT('Ctrl Pts',(-5.46460363582459,-12.9637543956317,
26.6786173279783));
#196883=CARTESIAN_POINT('Ctrl Pts',(-5.43521814427894,-12.9586728108208,
26.6965013259869));
#196884=CARTESIAN_POINT('Ctrl Pts',(-5.40472065290434,-12.9531917803855,
26.7137354374961));
#196885=CARTESIAN_POINT('Ctrl Pts',(-5.37317158446679,-12.9473625060491,
26.7302181037743));
#196886=CARTESIAN_POINT('Ctrl Pts',(-5.35739705024802,-12.9444478688809,
26.7384594369134));
#196887=CARTESIAN_POINT('Ctrl Pts',(-5.3413596049253,-12.941446597296,26.7465129504091));
#196888=CARTESIAN_POINT('Ctrl Pts',(-5.32506658223171,-12.9383674934419,
26.7543658113784));
#196889=CARTESIAN_POINT('Ctrl Pts',(-5.31688738598335,-12.936821764625,
26.7583079952313));
#196890=CARTESIAN_POINT('Ctrl Pts',(-5.30911744854719,-12.9353488076468,
26.7619761069934));
#196891=CARTESIAN_POINT('Ctrl Pts',(-5.30104695182851,-12.9338105488681,
26.7657106335539));
#196892=CARTESIAN_POINT('Ctrl Pts',(-5.29304095616417,-12.932284584167,
26.7694153130172));
#196893=CARTESIAN_POINT('Ctrl Pts',(-5.2847392419445,-12.9306944272177,
26.7731858213982));
#196894=CARTESIAN_POINT('Ctrl Pts',(-5.2754279118845,-12.9289069219486,
26.7773091822624));
#196895=CARTESIAN_POINT('Ctrl Pts',(-5.24149946773602,-12.9223936448663,
26.7923338047259));
#196896=CARTESIAN_POINT('Ctrl Pts',(-5.20778164262238,-12.9156467591369,
26.8059392926817));
#196897=CARTESIAN_POINT('Ctrl Pts',(-5.17439706835506,-12.9088199360081,
26.8182749620654));
#196898=CARTESIAN_POINT('Ctrl Pts',(-5.17098573133068,-12.9081223505211,
26.8195354581661));
#196899=CARTESIAN_POINT('Ctrl Pts',(-5.16757784010551,-12.9074239435887,
26.8207826697208));
#196900=CARTESIAN_POINT('Ctrl Pts',(-5.16417350320718,-12.9067248877104,
26.8220167381789));
#196901=CARTESIAN_POINT('Ctrl Pts',(-5.14581330050321,-12.9029547533171,
26.8286722918796));
#196902=CARTESIAN_POINT('Ctrl Pts',(-5.12755629694399,-12.8991649265571,
26.8349459379709));
#196903=CARTESIAN_POINT('Ctrl Pts',(-5.10941609301711,-12.8953782051926,
26.8408588770049));
#196904=CARTESIAN_POINT('Ctrl Pts',(-5.1003459910537,-12.8934848445104,
26.8438153465219));
#196905=CARTESIAN_POINT('Ctrl Pts',(-5.09130506592565,-12.8915922624245,
26.8466815888532));
#196906=CARTESIAN_POINT('Ctrl Pts',(-5.08229468708917,-12.8897030140483,
26.849460039219));
#196907=CARTESIAN_POINT('Ctrl Pts',(-5.0777894976709,-12.8887583898603,
26.8508492644019));
#196908=CARTESIAN_POINT('Ctrl Pts',(-5.07329194403434,-12.8878145988949,
26.8522165385382));
#196909=CARTESIAN_POINT('Ctrl Pts',(-5.06880218768096,-12.886871950368,
26.8535621502407));
#196910=CARTESIAN_POINT('Ctrl Pts',(-5.06524958466705,-12.8861260622319,
26.8546268904657));
#196911=CARTESIAN_POINT('Ctrl Pts',(-5.06249011979427,-12.885546513009,
26.855445885444));
#196912=CARTESIAN_POINT('Ctrl Pts',(-5.05865289272732,-12.8847403347527,
26.8565710993987));
#196913=CARTESIAN_POINT('Ctrl Pts',(-5.05764065743225,-12.8845276702242,
26.8568679234488));
#196914=CARTESIAN_POINT('Ctrl Pts',(-5.05655335480769,-12.8842992209637,
26.8571858134316));
#196915=CARTESIAN_POINT('Ctrl Pts',(-5.0553564665299,-12.8840477350695,
26.8575342763458));
#196916=CARTESIAN_POINT('Ctrl Pts',(-5.01334731692692,-12.8752209224501,
26.86976485038));
#196917=CARTESIAN_POINT('Ctrl Pts',(-4.97137645678551,-12.8660117065221,
26.8803276039694));
#196918=CARTESIAN_POINT('Ctrl Pts',(-4.92957491907486,-12.8565911259053,
26.8893246712611));
#196919=CARTESIAN_POINT('Ctrl Pts',(-4.88641051933217,-12.8468634046343,
26.8986150713364));
#196920=CARTESIAN_POINT('Ctrl Pts',(-4.84342598524368,-12.8369107781645,
26.9062363720331));
#196921=CARTESIAN_POINT('Ctrl Pts',(-4.80073448635507,-12.8269291419277,
26.9122564799914));
#196922=CARTESIAN_POINT('Ctrl Pts',(-4.7945317531563,-12.8254788900491,
26.9131311535087));
#196923=CARTESIAN_POINT('Ctrl Pts',(-4.78833516442253,-12.8240280313141,
26.913971946958));
#196924=CARTESIAN_POINT('Ctrl Pts',(-4.78214502833422,-12.8225771702519,
26.9147789876369));
#196925=CARTESIAN_POINT('Origin',(5.74151140198438,4.39848092023084,26.9147413563203));
#196926=CARTESIAN_POINT('Origin',(-27.7958282935219,2.90359506936142,20.4233099847146));
#196927=CARTESIAN_POINT('',(-27.5487865962426,2.90355740048653,21.7002959439529));
#196928=CARTESIAN_POINT('',(-27.5487865962431,2.90355739773176,21.7002959438498));
#196929=CARTESIAN_POINT('',(-27.4903909876762,2.90354846861334,21.4002959442061));
#196930=CARTESIAN_POINT('Origin',(-28.0787936222175,2.90363745107172,21.4421824467361));
#196931=CARTESIAN_POINT('',(-27.4903909876812,2.90354905890297,20.7002964010758));
#196932=CARTESIAN_POINT('',(-27.490390987682,2.9035484928302,23.2252902489046));
#196933=CARTESIAN_POINT('',(-27.4954034674648,2.9035530370993,20.600294776764));
#196934=CARTESIAN_POINT('Origin',(-28.4800843801221,2.90400482186953,20.6997773559767));
#196935=CARTESIAN_POINT('',(-26.3612665136646,2.90337623018786,20.6002920087025));
#196936=CARTESIAN_POINT('',(-21.3727477459284,2.9026156102087,20.600291578498));
#196937=CARTESIAN_POINT('',(-23.7832658330638,2.90298322291008,21.4901615865746));
#196938=CARTESIAN_POINT('Origin',(-0.344542144029774,2.89940927003244,-50.5917349887648));
#196939=CARTESIAN_POINT('',(-22.8530707353431,2.9028389616515,21.8475017152349));
#196940=CARTESIAN_POINT('Origin',(-26.7247560431268,2.90354570249903,30.5363977375498));
#196941=CARTESIAN_POINT('',(-16.3567920235269,2.90184201237849,24.7417933823614));
#196942=CARTESIAN_POINT('',(-16.3567920235269,2.90184201237849,24.7417933823614));
#196943=CARTESIAN_POINT('',(-15.3776138649994,2.90170140852553,25.1992924996986));
#196944=CARTESIAN_POINT('Origin',(-26.7239052025522,3.40354549032966,30.5341505569803));
#196945=CARTESIAN_POINT('',(-23.6285846626217,3.40819608922985,21.0146873478004));
#196946=CARTESIAN_POINT('Origin',(-23.7831876099587,3.40298322882276,21.490156448221));
#196947=CARTESIAN_POINT('',(-22.6495267212943,3.40997640336823,21.3908579026332));
#196948=CARTESIAN_POINT('Origin',(-26.7239366980149,3.40964891238229,30.5335988843499));
#196949=CARTESIAN_POINT('',(-22.6542440422639,3.29572659322722,21.4013994779085));
#196950=CARTESIAN_POINT('Origin',(-22.8536833176448,3.40311347571586,21.8501447841027));
#196951=CARTESIAN_POINT('Origin',(-22.8530043371337,3.40284137162456,21.8475070333959));
#196952=CARTESIAN_POINT('Origin',(5.74151140025421,4.39848096220615,24.3043500817636));
#196953=CARTESIAN_POINT('Origin',(5.74151140032036,4.39848095409346,21.3908431861267));
#196954=CARTESIAN_POINT('Ctrl Pts',(-22.6495250821126,3.40997640438356,
21.390858633055));
#196955=CARTESIAN_POINT('Ctrl Pts',(-22.2733920431805,3.41020938401622,
21.5584640890954));
#196956=CARTESIAN_POINT('Ctrl Pts',(-21.5672654362306,3.41046505467908,
21.8730737212297));
#196957=CARTESIAN_POINT('Ctrl Pts',(-20.4950880243593,3.41059850522711,
22.3507706390011));
#196958=CARTESIAN_POINT('Ctrl Pts',(-19.8328172975314,3.41062675728381,
22.6458372090479));
#196959=CARTESIAN_POINT('Ctrl Pts',(-19.4915743668304,3.41062663063184,
22.7978735430986));
#196960=CARTESIAN_POINT('Ctrl Pts',(-19.3044038976165,3.41062312918297,
22.8812648423248));
#196961=CARTESIAN_POINT('Ctrl Pts',(-19.2788873591018,3.4106225819977,22.8926333935576));
#196962=CARTESIAN_POINT('Ctrl Pts',(-17.8779247967336,3.41058929314542,
23.5168134011063));
#196963=CARTESIAN_POINT('Ctrl Pts',(-16.8421074175172,3.41078748873741,
23.9783119358697));
#196964=CARTESIAN_POINT('Ctrl Pts',(-16.1498717934725,3.41121711876951,
24.2867094676977));
#196965=CARTESIAN_POINT('Origin',(-26.7235387387139,5.40317415033726,30.5339966745876));
#196966=CARTESIAN_POINT('',(-23.6282812114361,5.3977231965294,21.0146874701336));
#196967=CARTESIAN_POINT('Origin',(-26.7236385181455,5.39706963294933,30.5336295857759));
#196968=CARTESIAN_POINT('',(-23.7828079846015,5.9029830555049,21.4901605624169));
#196969=CARTESIAN_POINT('Origin',(-23.7828823216461,5.40298302278387,21.4901568973464));
#196970=CARTESIAN_POINT('Origin',(-26.7242115884757,5.90317409734638,30.5361687176904));
#196971=CARTESIAN_POINT('Origin',(-14.9669039710949,5.90163881321971,26.0270596668538));
#196972=CARTESIAN_POINT('',(-26.1986900122105,5.90335149994218,20.6592899804825));
#196973=CARTESIAN_POINT('Origin',(-0.348367746463154,5.89940590009988,-50.5763366165157));
#196974=CARTESIAN_POINT('',(-26.1575031797677,5.90334521633864,20.950296047682));
#196975=CARTESIAN_POINT('Origin',(-27.224741027104,5.9034681165781,20.9529270157776));
#196976=CARTESIAN_POINT('',(-26.1575031494824,5.90333688189375,21.2003345556543));
#196977=CARTESIAN_POINT('',(-26.1575031084961,5.90334527441854,23.2546862382203));
#196978=CARTESIAN_POINT('',(-26.6636174534349,5.9034224502723,21.9440351584831));
#196979=CARTESIAN_POINT('Ctrl Pts',(-26.6636174565623,5.90342245731682,
21.9440351505772));
#196980=CARTESIAN_POINT('Ctrl Pts',(-26.4907437411972,5.90339603800444,
21.875629916719));
#196981=CARTESIAN_POINT('Ctrl Pts',(-26.3574551925691,5.90337297078977,
21.7522042728306));
#196982=CARTESIAN_POINT('Ctrl Pts',(-26.1916201741981,5.90335255900101,
21.4803693234618));
#196983=CARTESIAN_POINT('Ctrl Pts',(-26.1575303405795,5.90332965935119,
21.3327975327748));
#196984=CARTESIAN_POINT('Ctrl Pts',(-26.1575031693832,5.9033369204468,21.2003345556287));
#196985=CARTESIAN_POINT('',(-26.6636180801319,5.90342246004127,22.0807262290614));
#196986=CARTESIAN_POINT('',(-26.6636180803184,5.90342245218622,23.2546862382213));
#196987=CARTESIAN_POINT('',(-26.3544494353001,5.89622048893105,22.1925142782675));
#196988=CARTESIAN_POINT('Ctrl Pts',(-26.3544494353001,5.89622048893105,
22.1925142782675));
#196989=CARTESIAN_POINT('Ctrl Pts',(-26.4579469698905,5.89387174019492,
22.1552515952429));
#196990=CARTESIAN_POINT('Ctrl Pts',(-26.5607825234665,5.89864712000775,
22.1179889121661));
#196991=CARTESIAN_POINT('Ctrl Pts',(-26.6636180799498,5.90342246801711,
22.0807262290894));
#196992=CARTESIAN_POINT('',(-26.3542817522269,5.89475981976932,22.7266533108479));
#196993=CARTESIAN_POINT('Ctrl Pts',(-26.3542817522268,5.89475981976995,
22.7266533108478));
#196994=CARTESIAN_POINT('Ctrl Pts',(-26.3550562849421,5.8890938040869,22.5486225627372));
#196995=CARTESIAN_POINT('Ctrl Pts',(-26.3550833761048,5.88910018897696,
22.3705684205284));
#196996=CARTESIAN_POINT('Ctrl Pts',(-26.3544494353001,5.89622048893105,
22.1925142782675));
#196997=CARTESIAN_POINT('',(-26.0735614520459,5.90332757231792,22.8417861897019));
#196998=CARTESIAN_POINT('Ctrl Pts',(-26.0735614512983,5.90333247459228,
22.8417861897019));
#196999=CARTESIAN_POINT('Ctrl Pts',(-26.1671145301585,5.90334674056294,
22.8035311832993));
#197000=CARTESIAN_POINT('Ctrl Pts',(-26.2606078866816,5.90336099742572,
22.7652955705222));
#197001=CARTESIAN_POINT('Ctrl Pts',(-26.3542787717537,5.90337528136047,
22.7270365727915));
#197002=CARTESIAN_POINT('',(-15.2046195858414,5.9016750587088,25.8500767419774));
#197003=CARTESIAN_POINT('Ctrl Pts',(-26.0735614512984,5.90333247459212,
22.8417861897019));
#197004=CARTESIAN_POINT('Ctrl Pts',(-22.525719410047,5.90279146184997,24.1160105671651));
#197005=CARTESIAN_POINT('Ctrl Pts',(-18.9027188433493,5.902238988156,25.1187805685476));
#197006=CARTESIAN_POINT('Ctrl Pts',(-15.2046195857093,5.90167506263503,
25.8500767413127));
#197007=CARTESIAN_POINT('',(-15.2046196845968,5.9016750952614,25.6290688497093));
#197008=CARTESIAN_POINT('Ctrl Pts',(-11.6150868002896,31.5416898136819,
20.7670968955422));
#197009=CARTESIAN_POINT('Ctrl Pts',(-11.5324500473451,31.3985130894991,
20.8275643270426));
#197010=CARTESIAN_POINT('Ctrl Pts',(-11.3206097391185,31.0314780274749,
20.9809057512632));
#197011=CARTESIAN_POINT('Ctrl Pts',(-10.9744379463351,30.4317007163021,
21.2245378732816));
#197012=CARTESIAN_POINT('Ctrl Pts',(-10.5927524055956,29.7703934964743,
21.4837471317823));
#197013=CARTESIAN_POINT('Ctrl Pts',(-10.3401877128643,29.3328015051793,
21.6493747892174));
#197014=CARTESIAN_POINT('Ctrl Pts',(-10.2220739869585,29.1281586055645,
21.7255514875111));
#197015=CARTESIAN_POINT('Ctrl Pts',(-11.6981656741642,31.3033003679523,
20.3161141300691));
#197016=CARTESIAN_POINT('Ctrl Pts',(-11.6160570062902,31.1610262993102,
20.3762017003619));
#197017=CARTESIAN_POINT('Ctrl Pts',(-11.4055706500676,30.7963050669693,
20.528579997934));
#197018=CARTESIAN_POINT('Ctrl Pts',(-11.0616122512234,30.2003082111517,
20.7706826499769));
#197019=CARTESIAN_POINT('Ctrl Pts',(-10.6823684725383,29.5431683789549,
21.028265770514));
#197020=CARTESIAN_POINT('Ctrl Pts',(-10.4314204021497,29.1083333635827,
21.1928551362286));
#197021=CARTESIAN_POINT('Ctrl Pts',(-10.3140629104342,28.9049796368452,
21.2685544765583));
#197022=CARTESIAN_POINT('Ctrl Pts',(-11.3175421097327,31.3788186985218,
19.9747349189555));
#197023=CARTESIAN_POINT('Ctrl Pts',(-11.2358320557806,31.2372259547095,
20.0345287709419));
#197024=CARTESIAN_POINT('Ctrl Pts',(-11.0263677133828,30.8742512193466,
20.1861618974074));
#197025=CARTESIAN_POINT('Ctrl Pts',(-10.6840801165853,30.2811079579205,
20.4270792166492));
#197026=CARTESIAN_POINT('Ctrl Pts',(-10.3066795985172,29.6271139028741,
20.6833991820232));
#197027=CARTESIAN_POINT('Ctrl Pts',(-10.0569519495762,29.1943600847996,
20.8471800363965));
#197028=CARTESIAN_POINT('Ctrl Pts',(-9.94016536630426,28.9919795546734,
20.9225071918534));
#197029=CARTESIAN_POINT('Ctrl Pts',(-10.9371324807874,31.6762006088449,
20.1590433426378));
#197030=CARTESIAN_POINT('Ctrl Pts',(-10.8552057261286,31.5342374394054,
20.2189876119926));
#197031=CARTESIAN_POINT('Ctrl Pts',(-10.645185795534,31.1703131798399,20.3710017619386));
#197032=CARTESIAN_POINT('Ctrl Pts',(-10.3019899810482,30.575618598895,20.6125226077086));
#197033=CARTESIAN_POINT('Ctrl Pts',(-9.92358759610077,29.9199145338396,
20.8694819758444));
#197034=CARTESIAN_POINT('Ctrl Pts',(-9.67319667852138,29.4860295045272,
21.033669538503));
#197035=CARTESIAN_POINT('Ctrl Pts',(-9.55609983608525,29.2831200282069,
21.1091833141069));
#197036=CARTESIAN_POINT('',(-10.3159610217083,29.2198435516471,21.4902095815615));
#197037=CARTESIAN_POINT('Origin',(-9.88291497277231,29.4697685208573,21.4901917429248));
#197038=CARTESIAN_POINT('',(-11.5236408021773,31.3123414545667,20.6592929976682));
#197039=CARTESIAN_POINT('Origin',(1.39906259865,8.92167973399651,-50.5811807701215));
#197040=CARTESIAN_POINT('',(-11.4629841714167,31.2757452310932,20.4883856731341));
#197041=CARTESIAN_POINT('Origin',(-11.0905538538444,31.56213927948,20.6593737307081));
#197042=CARTESIAN_POINT('',(-11.1199202710075,31.0129379604028,20.4002959438397));
#197043=CARTESIAN_POINT('Ctrl Pts',(-11.119920271216,31.0129379601136,20.4002959437723));
#197044=CARTESIAN_POINT('Ctrl Pts',(-11.1764818723727,31.0537705101767,
20.400295941598));
#197045=CARTESIAN_POINT('Ctrl Pts',(-11.232649786792,31.0926515452603,20.4064048584161));
#197046=CARTESIAN_POINT('Ctrl Pts',(-11.3511290634095,31.1791498907237,
20.4344488977626));
#197047=CARTESIAN_POINT('Ctrl Pts',(-11.409897602512,31.224944534273,20.4578969613325));
#197048=CARTESIAN_POINT('Ctrl Pts',(-11.4629835612772,31.2757470205963,
20.4883837535693));
#197049=CARTESIAN_POINT('',(-10.8905678698791,30.8931132557953,20.400295944163));
#197050=CARTESIAN_POINT('Ctrl Pts',(-10.8905678699718,30.8931132554628,
20.4002959441735));
#197051=CARTESIAN_POINT('Ctrl Pts',(-10.9279904433387,30.903533685853,20.4002959441737));
#197052=CARTESIAN_POINT('Ctrl Pts',(-10.9649899369508,30.9194942376678,
20.4002959444043));
#197053=CARTESIAN_POINT('Ctrl Pts',(-11.0410888865525,30.9592407914968,
20.4002959444045));
#197054=CARTESIAN_POINT('Ctrl Pts',(-11.0817981502679,30.9854171103142,
20.4002959441741));
#197055=CARTESIAN_POINT('Ctrl Pts',(-11.1199202714856,31.0129379597405,
20.4002959441742));
#197056=CARTESIAN_POINT('Ctrl Pts',(-10.6660659475966,30.8373479865898,
20.4287190637105));
#197057=CARTESIAN_POINT('Ctrl Pts',(-10.6673609178988,30.8376314344227,
20.4283935705742));
#197058=CARTESIAN_POINT('Ctrl Pts',(-10.6686795422003,30.8379200931577,
20.4280652316267));
#197059=CARTESIAN_POINT('Ctrl Pts',(-10.7134872113025,30.8477799251503,
20.4169982815677));
#197060=CARTESIAN_POINT('Ctrl Pts',(-10.757844117564,30.8582863391474,20.4092512877109));
#197061=CARTESIAN_POINT('Ctrl Pts',(-10.8316155365778,30.8770622657021,
20.4018244464892));
#197062=CARTESIAN_POINT('Ctrl Pts',(-10.8611504506085,30.8849218844303,
20.4002959443295));
#197063=CARTESIAN_POINT('Ctrl Pts',(-10.8905678700383,30.8931132552237,
20.4002959442992));
#197064=CARTESIAN_POINT('Ctrl Pts',(-5.05801397365325,21.4883322342033,
24.9083167290343));
#197065=CARTESIAN_POINT('Ctrl Pts',(-5.1349984256867,21.6217481377666,24.8789429328095));
#197066=CARTESIAN_POINT('Ctrl Pts',(-5.30416552191369,21.914917376275,24.8133008846956));
#197067=CARTESIAN_POINT('Ctrl Pts',(-5.47310510685236,22.2076894569555,
24.7453368613696));
#197068=CARTESIAN_POINT('Ctrl Pts',(-5.56513902138931,22.3671833251095,
24.7075944097936));
#197069=CARTESIAN_POINT('Ctrl Pts',(-5.45368046416748,21.2177120724483,
24.7164085562248));
#197070=CARTESIAN_POINT('Ctrl Pts',(-5.53045886259284,21.3507827556303,
24.6870967449269));
#197071=CARTESIAN_POINT('Ctrl Pts',(-5.69917338898456,21.6431931807914,
24.6215944971588));
#197072=CARTESIAN_POINT('Ctrl Pts',(-5.86766145642819,21.9352070326767,
24.5537778793787));
#197073=CARTESIAN_POINT('Ctrl Pts',(-5.95944951768523,22.0942877161578,
24.5161180152583));
#197074=CARTESIAN_POINT('Ctrl Pts',(-5.80537706788,21.0933543755661,25.0734248766952));
#197075=CARTESIAN_POINT('Ctrl Pts',(-5.88253524696299,21.2270611404746,
25.0439605060978));
#197076=CARTESIAN_POINT('Ctrl Pts',(-6.05208382806993,21.520869569199,24.9781183056145));
#197077=CARTESIAN_POINT('Ctrl Pts',(-6.22140383864611,21.8142800897022,
24.9099517325384));
#197078=CARTESIAN_POINT('Ctrl Pts',(-6.31364484995935,21.9741217904919,
24.8720980815088));
#197079=CARTESIAN_POINT('Ctrl Pts',(-5.68486147264551,21.2666829209957,
25.5446458409825));
#197080=CARTESIAN_POINT('Ctrl Pts',(-5.76252282799416,21.4012325461972,
25.5150001302569));
#197081=CARTESIAN_POINT('Ctrl Pts',(-5.93317650412764,21.6968935193742,
25.4487521666763));
#197082=CARTESIAN_POINT('Ctrl Pts',(-6.10359890535882,21.9921549570407,
25.3801643993933));
#197083=CARTESIAN_POINT('Ctrl Pts',(-6.19644013668214,22.1530052264013,
25.3420765511137));
#197084=CARTESIAN_POINT('Ctrl Pts',(-5.596146901919,22.0569665655154,24.7211362080023));
#197085=CARTESIAN_POINT('Ctrl Pts',(-5.57750135331056,22.0231092333278,
24.7289167913764));
#197086=CARTESIAN_POINT('Ctrl Pts',(-5.55161483067385,21.9770498788322,
24.7395309672675));
#197087=CARTESIAN_POINT('Ctrl Pts',(-5.51848929092111,21.9187676119517,
24.7528870562791));
#197088=CARTESIAN_POINT('Ctrl Pts',(-5.48546073597344,21.8606559836278,
24.7662040413939));
#197089=CARTESIAN_POINT('Ctrl Pts',(-5.44523554895117,21.7903927894359,
24.7822468975966));
#197090=CARTESIAN_POINT('Ctrl Pts',(-5.39779695444849,21.7079560397968,
24.8008764937504));
#197091=CARTESIAN_POINT('Ctrl Pts',(-5.37035456715212,21.6602678391921,
24.8116533853971));
#197092=CARTESIAN_POINT('Ctrl Pts',(-5.34049791976243,21.6085058430293,
24.8232950134363));
#197093=CARTESIAN_POINT('Ctrl Pts',(-5.3082207861505,21.5526658601312,24.8357670499437));
#197094=CARTESIAN_POINT('',(-6.11430197724225,21.9397929986009,25.1992913634732));
#197095=CARTESIAN_POINT('Origin',(-5.14122667792385,20.253783444622,17.1305694919683));
#197096=CARTESIAN_POINT('Ctrl Pts',(-6.11430216800452,21.9397933371947,
25.1992912353803));
#197097=CARTESIAN_POINT('Ctrl Pts',(-6.11152136826883,21.9349806418151,
25.1824283121194));
#197098=CARTESIAN_POINT('Ctrl Pts',(-6.10791513763209,21.9306029786506,
25.1655857056368));
#197099=CARTESIAN_POINT('Ctrl Pts',(-6.0908832942841,21.9156193314937,25.1002481091087));
#197100=CARTESIAN_POINT('Ctrl Pts',(-6.07167045257171,21.9086243608382,
25.0527421507772));
#197101=CARTESIAN_POINT('Ctrl Pts',(-6.01508756866735,21.9028617847265,
24.9517224103736));
#197102=CARTESIAN_POINT('Ctrl Pts',(-5.9748350686673,21.9066837120998,24.9006780158003));
#197103=CARTESIAN_POINT('Ctrl Pts',(-5.88108112971995,21.9280683959686,
24.8146023938617));
#197104=CARTESIAN_POINT('Ctrl Pts',(-5.82845196576017,21.945437453294,24.7803870013652));
#197105=CARTESIAN_POINT('Ctrl Pts',(-5.74302253359988,21.9810351956679,
24.7443229243484));
#197106=CARTESIAN_POINT('Ctrl Pts',(-5.71250522849262,21.9950771070724,
24.7349270240131));
#197107=CARTESIAN_POINT('Ctrl Pts',(-5.65311170354418,22.0249326084757,
24.7232886625547));
#197108=CARTESIAN_POINT('Ctrl Pts',(-5.62439780217059,22.0405130729557,
24.7206793169515));
#197109=CARTESIAN_POINT('Ctrl Pts',(-5.59615820268957,22.0569861305035,
24.721138879793));
#197110=CARTESIAN_POINT('Origin',(-6.17568124228121,23.0464066524138,24.7371767906726));
#197111=CARTESIAN_POINT('',(-6.60376757618458,22.7878536849471,24.7417934320196));
#197112=CARTESIAN_POINT('',(-6.11430033618149,21.9397901511653,25.1992924466785));
#197113=CARTESIAN_POINT('Ctrl Pts',(-6.60377496688155,22.7878494187498,
24.7417934307251));
#197114=CARTESIAN_POINT('Ctrl Pts',(-6.59876468879581,22.7791762308763,
24.720227259508));
#197115=CARTESIAN_POINT('Ctrl Pts',(-6.59237196643218,22.77150412591,24.6990285790377));
#197116=CARTESIAN_POINT('Ctrl Pts',(-6.584802544566,22.7648193282548,24.6783947149147));
#197117=CARTESIAN_POINT('Ctrl Pts',(-6.57710190893381,22.7580186515416,
24.6574031686507));
#197118=CARTESIAN_POINT('Ctrl Pts',(-6.56818402953422,22.7522394833402,
24.6369962373886));
#197119=CARTESIAN_POINT('Ctrl Pts',(-6.55827119502523,22.7474397406563,
24.6173344235316));
#197120=CARTESIAN_POINT('Ctrl Pts',(-6.54807594808722,22.7425032553496,
24.5971124529802));
#197121=CARTESIAN_POINT('Ctrl Pts',(-6.53682883512709,22.7386024639792,
24.5776786728031));
#197122=CARTESIAN_POINT('Ctrl Pts',(-6.52476838591209,22.735667684126,24.5591575317805));
#197123=CARTESIAN_POINT('Ctrl Pts',(-6.51711857393652,22.7338061851331,
24.5474097731465));
#197124=CARTESIAN_POINT('Ctrl Pts',(-6.50914143291354,22.7323328727096,
24.5360281739895));
#197125=CARTESIAN_POINT('Ctrl Pts',(-6.50089564593652,22.7312261533593,
24.5250346294335));
#197126=CARTESIAN_POINT('Ctrl Pts',(-6.4873290625763,22.7294052961914,24.5069472304916));
#197127=CARTESIAN_POINT('Ctrl Pts',(-6.47303628606368,22.7285770589877,
24.4899127609947));
#197128=CARTESIAN_POINT('Ctrl Pts',(-6.45826193601665,22.7286303161408,
24.4739892970949));
#197129=CARTESIAN_POINT('Ctrl Pts',(-6.44319514741845,22.7286846274482,
24.457750649468));
#197130=CARTESIAN_POINT('Ctrl Pts',(-6.42762794495214,22.729655244325,24.442667051121));
#197131=CARTESIAN_POINT('Ctrl Pts',(-6.41179425057965,22.7314145126055,
24.4287524237931));
#197132=CARTESIAN_POINT('Ctrl Pts',(-6.395480184414,22.7332271545864,24.4144156464398));
#197133=CARTESIAN_POINT('Ctrl Pts',(-6.37888357785777,22.735876608325,24.4013194435248));
#197134=CARTESIAN_POINT('Ctrl Pts',(-6.36222734055176,22.7392195196851,
24.3894348264048));
#197135=CARTESIAN_POINT('Ctrl Pts',(-6.35678958301302,22.7403108791029,
24.3855548584894));
#197136=CARTESIAN_POINT('Ctrl Pts',(-6.35134519256692,22.7414761467436,
24.3818037089621));
#197137=CARTESIAN_POINT('Ctrl Pts',(-6.34590111064099,22.7427103624373,
24.3781795092085));
#197138=CARTESIAN_POINT('Ctrl Pts',(-6.32850123219746,22.7466550501434,
24.3665961722885));
#197139=CARTESIAN_POINT('Ctrl Pts',(-6.31110780845602,22.751303537172,24.3563121576432));
#197140=CARTESIAN_POINT('Ctrl Pts',(-6.29391854519399,22.7564958633021,
24.3472438040173));
#197141=CARTESIAN_POINT('Ctrl Pts',(-6.27626315586311,22.7618289911949,
24.3379295413049));
#197142=CARTESIAN_POINT('Ctrl Pts',(-6.25882321925508,22.7677354909533,
24.3298971386744));
#197143=CARTESIAN_POINT('Ctrl Pts',(-6.24176737149884,22.7740529066578,
24.3230259265102));
#197144=CARTESIAN_POINT('Ctrl Pts',(-6.22392472582785,22.7806617490667,
24.3158377406324));
#197145=CARTESIAN_POINT('Ctrl Pts',(-6.20650249627221,22.787719925339,24.3099197158324));
#197146=CARTESIAN_POINT('Ctrl Pts',(-6.18964315006311,22.7950590129735,
24.3051110835552));
#197147=CARTESIAN_POINT('Ctrl Pts',(-6.17234499390865,22.8025891201531,
24.3001772936568));
#197148=CARTESIAN_POINT('Ctrl Pts',(-6.15563916281483,22.8104147218894,
24.2964106803935));
#197149=CARTESIAN_POINT('Ctrl Pts',(-6.13962898218967,22.8183766063172,
24.2936250097673));
#197150=CARTESIAN_POINT('Ctrl Pts',(-6.12290053831746,22.826695684027,24.2907143658584));
#197151=CARTESIAN_POINT('Ctrl Pts',(-6.10693131044119,22.8351633274806,
24.2888739452639));
#197152=CARTESIAN_POINT('Ctrl Pts',(-6.09178830440305,22.8436260593841,
24.2878889460753));
#197153=CARTESIAN_POINT('Ctrl Pts',(-6.08033826891574,22.8500249593365,
24.2871441616094));
#197154=CARTESIAN_POINT('Ctrl Pts',(-6.0693594736599,22.8564216623946,24.2868883614038));
#197155=CARTESIAN_POINT('Ctrl Pts',(-6.05886463018954,22.8627605485122,
24.2870313043672));
#197156=CARTESIAN_POINT('Origin',(-9.41793709806049,28.6641366998148,21.8476173799436));
#197157=CARTESIAN_POINT('',(-9.85098184890226,28.4141872890099,21.8475580244711));
#197158=CARTESIAN_POINT('',(-6.60376764479189,22.7878536456465,24.7417934325956));
#197159=CARTESIAN_POINT('Origin',(-9.41792937755416,28.664123053143,21.8475662364415));
#197160=CARTESIAN_POINT('Origin',(-11.3527483811172,32.0167699686596,30.5341523415404));
#197161=CARTESIAN_POINT('Origin',(-11.7860978834183,31.7673536721392,30.5358856370837));
#197162=CARTESIAN_POINT('Origin',(5.74151140044165,4.39848095677945,25.3266525213074));
#197163=CARTESIAN_POINT('',(-15.2048740062337,5.89812706785651,25.9314851676426));
#197164=CARTESIAN_POINT('Origin',(-15.2669251065111,5.02148313807012,25.8376099544756));
#197165=CARTESIAN_POINT('',(-6.01456536576556,21.7994768710162,25.9314851643988));
#197166=CARTESIAN_POINT('Origin',(5.74151139979129,4.39848095853378,25.9314851585815));
#197167=CARTESIAN_POINT('',(-6.02805476822802,21.7903558322425,25.7488463495883));
#197168=CARTESIAN_POINT('Ctrl Pts',(-6.02805477175811,21.7903558463176,
25.7488463495878));
#197169=CARTESIAN_POINT('Ctrl Pts',(-6.02804853980081,21.7903600636803,
25.8101740266243));
#197170=CARTESIAN_POINT('Ctrl Pts',(-6.02353657474842,21.7934159499224,
25.871300667808));
#197171=CARTESIAN_POINT('Ctrl Pts',(-6.01456536777567,21.7994768787768,
25.9314851639168));
#197172=CARTESIAN_POINT('',(-6.02805476681603,21.7903558226172,23.2040720992812));
#197173=CARTESIAN_POINT('Origin',(-0.359054496483324,4.99940438800152,-49.0518601878422));
#197174=CARTESIAN_POINT('',(-26.3783697904199,5.00888739664632,23.6939575094942));
#197175=CARTESIAN_POINT('',(-14.4316175713669,5.00674050015988,26.9147288803165));
#197176=CARTESIAN_POINT('Ctrl Pts',(-26.3783710858386,5.00888741678827,
23.6939611314361));
#197177=CARTESIAN_POINT('Ctrl Pts',(-25.5527357302985,5.00873780446615,
23.9892699177369));
#197178=CARTESIAN_POINT('Ctrl Pts',(-24.7215086139408,5.0085923458555,24.2707199653489));
#197179=CARTESIAN_POINT('Ctrl Pts',(-23.8853979832435,5.00844804654339,
24.5380207776712));
#197180=CARTESIAN_POINT('Ctrl Pts',(-23.0494091167604,5.00830376824583,
24.8052826625213));
#197181=CARTESIAN_POINT('Ctrl Pts',(-22.2085383796939,5.00816064894279,
25.0583993492162));
#197182=CARTESIAN_POINT('Ctrl Pts',(-21.3635118317921,5.00801569829266,
25.2971293280308));
#197183=CARTESIAN_POINT('Ctrl Pts',(-20.5185321482266,5.00787075568136,
25.5358460671169));
#197184=CARTESIAN_POINT('Ctrl Pts',(-19.6693973419163,5.00772398196084,
25.7601776267719));
#197185=CARTESIAN_POINT('Ctrl Pts',(-18.8168481083942,5.00757238953757,
25.9699325293415));
#197186=CARTESIAN_POINT('Ctrl Pts',(-17.9641296420235,5.00742076702287,
26.1797290687085));
#197187=CARTESIAN_POINT('Ctrl Pts',(-17.107995624029,5.00726432392779,26.3749431116324));
#197188=CARTESIAN_POINT('Ctrl Pts',(-16.2491985147977,5.00710007260315,
26.5554339760586));
#197189=CARTESIAN_POINT('Ctrl Pts',(-15.6445696486621,5.00698443284248,
26.6825070478386));
#197190=CARTESIAN_POINT('Ctrl Pts',(-15.0386209974289,5.00686492277804,
26.802283277265));
#197191=CARTESIAN_POINT('Ctrl Pts',(-14.431617571367,5.00674050015999,26.9147288803165));
#197192=CARTESIAN_POINT('Ctrl Pts',(-14.4316838269039,5.00660074615913,
26.9147171832189));
#197193=CARTESIAN_POINT('Ctrl Pts',(-14.4337426781571,5.0086438202817,26.9143242481239));
#197194=CARTESIAN_POINT('Ctrl Pts',(-14.4344427906345,5.00940386638658,
26.9141868652877));
#197195=CARTESIAN_POINT('Ctrl Pts',(-14.5624679226215,5.13489190205377,
26.8891521789313));
#197196=CARTESIAN_POINT('Ctrl Pts',(-14.6839105549066,5.26257358926898,
26.8384320575861));
#197197=CARTESIAN_POINT('Ctrl Pts',(-14.8903514455564,5.48753134507294,
26.6924852614378));
#197198=CARTESIAN_POINT('Ctrl Pts',(-14.9789761029236,5.58903344095015,
26.6017263830742));
#197199=CARTESIAN_POINT('Ctrl Pts',(-15.1018217289103,5.73904909491276,
26.4053560956891));
#197200=CARTESIAN_POINT('Ctrl Pts',(-15.1442466419116,5.79454857363416,
26.3095817519237));
#197201=CARTESIAN_POINT('Ctrl Pts',(-15.1936940601415,5.86769555468106,
26.1171860824705));
#197202=CARTESIAN_POINT('Ctrl Pts',(-15.2054641481164,5.88988423039357,
26.0257222881679));
#197203=CARTESIAN_POINT('Ctrl Pts',(-15.2048740063975,5.89812706796701,
25.9314851676513));
#197204=CARTESIAN_POINT('',(-26.368844185673,5.20309676444057,23.6672798598081));
#197205=CARTESIAN_POINT('Ctrl Pts',(-26.368844185673,5.20309676444057,23.6672798598081));
#197206=CARTESIAN_POINT('Ctrl Pts',(-26.3519550179283,5.39800377585436,
23.6202568665101));
#197207=CARTESIAN_POINT('Ctrl Pts',(-26.3140923826846,5.57814529941538,
23.5144912195658));
#197208=CARTESIAN_POINT('Ctrl Pts',(-26.208551181996,5.83046093188074,23.2194771780595));
#197209=CARTESIAN_POINT('Ctrl Pts',(-26.1412203218975,5.90180322781492,
23.0312014445699));
#197210=CARTESIAN_POINT('Ctrl Pts',(-26.073561453541,5.90331776776821,22.8417861897019));
#197211=CARTESIAN_POINT('Ctrl Pts',(-26.3783062390135,5.0099183385516,23.6937780225283));
#197212=CARTESIAN_POINT('Ctrl Pts',(-26.3742722097178,5.07446641967578,
23.6823872487721));
#197213=CARTESIAN_POINT('Ctrl Pts',(-26.3717603263049,5.13891235570879,
23.675421190466));
#197214=CARTESIAN_POINT('Ctrl Pts',(-26.368844185673,5.20309676444057,23.6672798598081));
#197215=CARTESIAN_POINT('Ctrl Pts',(-3.65897298538457,-13.4991109685038,
24.9083160694679));
#197216=CARTESIAN_POINT('Ctrl Pts',(-3.69595359663201,-13.5631273198985,
24.8942178173781));
#197217=CARTESIAN_POINT('Ctrl Pts',(-3.809455494848,-13.7596084565706,24.8505945415562));
#197218=CARTESIAN_POINT('Ctrl Pts',(-3.97866435753976,-14.052524936867,
24.7839454508983));
#197219=CARTESIAN_POINT('Ctrl Pts',(-4.11079362982463,-14.2812548529298,
24.7304272263167));
#197220=CARTESIAN_POINT('Ctrl Pts',(-4.16651611253229,-14.3777167249957,
24.7075944093812));
#197221=CARTESIAN_POINT('Ctrl Pts',(-3.22677580092432,-13.7064580869463,
24.7164078921367));
#197222=CARTESIAN_POINT('Ctrl Pts',(-3.26366236704018,-13.7703059700306,
24.7023393964226));
#197223=CARTESIAN_POINT('Ctrl Pts',(-3.3768755228499,-13.9662699835239,
24.6588085873659));
#197224=CARTESIAN_POINT('Ctrl Pts',(-3.54565350536028,-14.2584156424078,
24.5923026069493));
#197225=CARTESIAN_POINT('Ctrl Pts',(-3.67744595863989,-14.4865437418187,
24.5389008691717));
#197226=CARTESIAN_POINT('Ctrl Pts',(-3.73302633469365,-14.5827518281934,
24.5161180147935));
#197227=CARTESIAN_POINT('Ctrl Pts',(-2.94323058172246,-13.9488574902865,
25.0734242201127));
#197228=CARTESIAN_POINT('Ctrl Pts',(-2.98029040169993,-14.0130158345485,
25.0592824907758));
#197229=CARTESIAN_POINT('Ctrl Pts',(-3.0940354612693,-14.2099327723852,
25.0155254284139));
#197230=CARTESIAN_POINT('Ctrl Pts',(-3.26360708817596,-14.5034986606208,
24.9486751660542));
#197231=CARTESIAN_POINT('Ctrl Pts',(-3.39601984983162,-14.7327354348536,
24.8949981697354));
#197232=CARTESIAN_POINT('Ctrl Pts',(-3.45186192480412,-14.8294110202417,
24.8720980807082));
#197233=CARTESIAN_POINT('Ctrl Pts',(-3.1535953178026,-13.9311521909369,
25.5446451745978));
#197234=CARTESIAN_POINT('Ctrl Pts',(-3.19088472239628,-13.9957219782568,
25.5304164151352));
#197235=CARTESIAN_POINT('Ctrl Pts',(-3.30533466070783,-14.1939015614747,
25.4863898757726));
#197236=CARTESIAN_POINT('Ctrl Pts',(-3.47595807805178,-14.4893493912215,
25.4191271530129));
#197237=CARTESIAN_POINT('Ctrl Pts',(-3.60919295864001,-14.720055356253,
25.365118320323));
#197238=CARTESIAN_POINT('Ctrl Pts',(-3.6653818812762,-14.817350477405,25.3420765500765));
#197239=CARTESIAN_POINT('',(-3.431327280326,-14.4829561167387,25.2356721458654));
#197240=CARTESIAN_POINT('',(-3.52180376785419,-14.6396106540243,25.1992914017963));
#197241=CARTESIAN_POINT('Origin',(-2.51169203125954,-12.8906617883888,16.7470701111382));
#197242=CARTESIAN_POINT('Ctrl Pts',(-3.52180396598212,-14.6396109898802,
25.1992912732707));
#197243=CARTESIAN_POINT('Ctrl Pts',(-3.51902644582074,-14.6347963958197,
25.1824283363992));
#197244=CARTESIAN_POINT('Ctrl Pts',(-3.5170384011327,-14.6294844904081,
25.1655857162361));
#197245=CARTESIAN_POINT('Ctrl Pts',(-3.51258407435871,-14.6072724650406,
25.1003357324358));
#197246=CARTESIAN_POINT('Ctrl Pts',(-3.5161138546632,-14.5871787914407,
25.0529130977307));
#197247=CARTESIAN_POINT('Ctrl Pts',(-3.53934123998961,-14.5353602506211,
24.9519525523678));
#197248=CARTESIAN_POINT('Ctrl Pts',(-3.56274726167172,-14.502422323329,
24.9008908487882));
#197249=CARTESIAN_POINT('Ctrl Pts',(-3.62809202981239,-14.4319320943453,
24.8147646689009));
#197250=CARTESIAN_POINT('Ctrl Pts',(-3.66942932545356,-14.3950377999698,
24.7805182668544));
#197251=CARTESIAN_POINT('Ctrl Pts',(-3.74298440097782,-14.3388206694627,
24.7443881164896));
#197252=CARTESIAN_POINT('Ctrl Pts',(-3.77043497561843,-14.3193850754037,
24.7349666258083));
#197253=CARTESIAN_POINT('Ctrl Pts',(-3.82605549500939,-14.2828248951344,
24.7232959646002));
#197254=CARTESIAN_POINT('Ctrl Pts',(-3.85394131210094,-14.2657245546132,
24.7206788974343));
#197255=CARTESIAN_POINT('Ctrl Pts',(-3.88236451708101,-14.2494834569368,
24.7211388226042));
#197256=CARTESIAN_POINT('',(-3.58958334355094,-13.7479617118333,24.8357574264632));
#197257=CARTESIAN_POINT('Ctrl Pts',(-3.88236519450806,-14.2494844056767,
24.7211313709864));
#197258=CARTESIAN_POINT('Ctrl Pts',(-3.86119648788657,-14.2128397681068,
24.7296600230528));
#197259=CARTESIAN_POINT('Ctrl Pts',(-3.83285162124889,-14.1641495845995,
24.7409784637882));
#197260=CARTESIAN_POINT('Ctrl Pts',(-3.79737753619775,-14.1035065478648,
24.7549662855237));
#197261=CARTESIAN_POINT('Ctrl Pts',(-3.77886702547273,-14.0718627836844,
24.7622651834059));
#197262=CARTESIAN_POINT('Ctrl Pts',(-3.75841561538234,-14.0369641687819,
24.770290137885));
#197263=CARTESIAN_POINT('Ctrl Pts',(-3.73603162776482,-13.9988216862221,
24.7790191261266));
#197264=CARTESIAN_POINT('Ctrl Pts',(-3.69301786987664,-13.9255259206009,
24.7957930179484));
#197265=CARTESIAN_POINT('Ctrl Pts',(-3.65714819944505,-13.8642101999874,
24.8096668035239));
#197266=CARTESIAN_POINT('Ctrl Pts',(-3.62843093045874,-13.8148979765501,
24.8207611513896));
#197267=CARTESIAN_POINT('Ctrl Pts',(-3.6135641626188,-13.7893693171966,
24.8265046325728));
#197268=CARTESIAN_POINT('Ctrl Pts',(-3.60061445657158,-13.7670573588152,
24.8315024381631));
#197269=CARTESIAN_POINT('Ctrl Pts',(-3.58958413535326,-13.7479632516736,
24.8357663702512));
#197270=CARTESIAN_POINT('Ctrl Pts',(-3.58958255163723,-13.7479601717764,
24.8357484814166));
#197271=CARTESIAN_POINT('Ctrl Pts',(-3.58659434434993,-13.7577538769906,
24.8343268610867));
#197272=CARTESIAN_POINT('Ctrl Pts',(-3.58322071522928,-13.7689407931038,
24.8328658439294));
#197273=CARTESIAN_POINT('Ctrl Pts',(-3.57944939060224,-13.7815737655708,
24.8315243538355));
#197274=CARTESIAN_POINT('Ctrl Pts',(-3.57662171436546,-13.791045757398,
24.8305185269615));
#197275=CARTESIAN_POINT('Ctrl Pts',(-3.57357042664152,-13.8013307110164,
24.8295808346203));
#197276=CARTESIAN_POINT('Ctrl Pts',(-3.57028707204696,-13.8124463568267,
24.8287967901276));
#197277=CARTESIAN_POINT('Ctrl Pts',(-3.56645585906649,-13.8254167519784,
24.8278819204871));
#197278=CARTESIAN_POINT('Ctrl Pts',(-3.56231210590117,-13.8395207044939,
24.8271745432039));
#197279=CARTESIAN_POINT('Ctrl Pts',(-3.55787203681382,-13.854787518459,
24.8268409844698));
#197280=CARTESIAN_POINT('Ctrl Pts',(-3.55565200227014,-13.8624209254415,
24.8266742051028));
#197281=CARTESIAN_POINT('Ctrl Pts',(-3.55326244571671,-13.8706837635083,
24.8265985538884));
#197282=CARTESIAN_POINT('Ctrl Pts',(-3.55085214829781,-13.8790706279334,
24.8266505277871));
#197283=CARTESIAN_POINT('Ctrl Pts',(-3.54844185087891,-13.8874574923584,
24.8267025016858));
#197284=CARTESIAN_POINT('Ctrl Pts',(-3.54601063866138,-13.8959680684478,
24.8268824181722));
#197285=CARTESIAN_POINT('Ctrl Pts',(-3.5437100152153,-13.9040965163565,
24.82717015962));
#197286=CARTESIAN_POINT('Ctrl Pts',(-3.53794874581161,-13.9244519458014,
24.8278907277785));
#197287=CARTESIAN_POINT('Ctrl Pts',(-3.53269364045588,-13.9432575657398,
24.8292840960489));
#197288=CARTESIAN_POINT('Ctrl Pts',(-3.52795784452857,-13.9604201124311,
24.83104788237));
#197289=CARTESIAN_POINT('Ctrl Pts',(-3.52512913868876,-13.970671355685,
24.832101397501));
#197290=CARTESIAN_POINT('Ctrl Pts',(-3.52248613510327,-13.980337301112,
24.8332875095294));
#197291=CARTESIAN_POINT('Ctrl Pts',(-3.52003453723009,-13.9894045025278,
24.8345470285788));
#197292=CARTESIAN_POINT('Ctrl Pts',(-3.51675651584961,-14.0015282200539,
24.8362311262924));
#197293=CARTESIAN_POINT('Ctrl Pts',(-3.51381183030998,-14.0125811323581,
24.8380451831393));
#197294=CARTESIAN_POINT('Ctrl Pts',(-3.51118196360742,-14.0225445231496,
24.8398575108644));
#197295=CARTESIAN_POINT('Ctrl Pts',(-3.50986703025611,-14.0275262185455,
24.840763674727));
#197296=CARTESIAN_POINT('Ctrl Pts',(-3.5086306211945,-14.0322357602174,
24.8416696289868));
#197297=CARTESIAN_POINT('Ctrl Pts',(-3.50746969725012,-14.0366720300938,
24.8425604783479));
#197298=CARTESIAN_POINT('Ctrl Pts',(-3.50679476188682,-14.0392511787411,
24.8430783983547));
#197299=CARTESIAN_POINT('Ctrl Pts',(-3.50633080680868,-14.0410193491794,
24.8434426608904));
#197300=CARTESIAN_POINT('Ctrl Pts',(-3.50575425728961,-14.0432305926895,
24.8439063992928));
#197301=CARTESIAN_POINT('Ctrl Pts',(-3.50533911163576,-14.0448228030764,
24.8442403150726));
#197302=CARTESIAN_POINT('Ctrl Pts',(-3.50486554511378,-14.0466446812415,
24.8446261475632));
#197303=CARTESIAN_POINT('Ctrl Pts',(-3.50421013031255,-14.049160589427,
24.8451740502481));
#197304=CARTESIAN_POINT('Ctrl Pts',(-3.49754274094156,-14.0747543652512,
24.8507477427104));
#197305=CARTESIAN_POINT('Ctrl Pts',(-3.49134774105047,-14.0991083462683,
24.8574080799197));
#197306=CARTESIAN_POINT('Ctrl Pts',(-3.48565120341937,-14.1220985197303,
24.8649024211589));
#197307=CARTESIAN_POINT('Ctrl Pts',(-3.48064637825262,-14.1422970694779,
24.871486748354));
#197308=CARTESIAN_POINT('Ctrl Pts',(-3.47602677708613,-14.1614437610757,
24.878714340863));
#197309=CARTESIAN_POINT('Ctrl Pts',(-3.47182460158002,-14.1794843015749,
24.8864128771184));
#197310=CARTESIAN_POINT('Ctrl Pts',(-3.4688237023049,-14.1923675913919,
24.8919106322299));
#197311=CARTESIAN_POINT('Ctrl Pts',(-3.466060576772,-14.2044680825744,24.8975433206946));
#197312=CARTESIAN_POINT('Ctrl Pts',(-3.46349112385948,-14.2160044845837,
24.9033281154303));
#197313=CARTESIAN_POINT('Ctrl Pts',(-3.46084514023668,-14.2278844963302,
24.909285209276));
#197314=CARTESIAN_POINT('Ctrl Pts',(-3.45840470976412,-14.2391667229779,
24.9154040285258));
#197315=CARTESIAN_POINT('Ctrl Pts',(-3.45610948495385,-14.2500698032454,
24.9217539225884));
#197316=CARTESIAN_POINT('Ctrl Pts',(-3.45396007938359,-14.2602801936852,
24.9277003978999));
#197317=CARTESIAN_POINT('Ctrl Pts',(-3.45193800270268,-14.2701581378078,
24.9338502566636));
#197318=CARTESIAN_POINT('Ctrl Pts',(-3.44998237868535,-14.2798630487492,
24.9402947241233));
#197319=CARTESIAN_POINT('Ctrl Pts',(-3.44677176736224,-14.2957959155385,
24.950874815191));
#197320=CARTESIAN_POINT('Ctrl Pts',(-3.44391752257941,-14.3109318312902,
24.9620867097317));
#197321=CARTESIAN_POINT('Ctrl Pts',(-3.44138974774747,-14.3251461497513,
24.9737819811677));
#197322=CARTESIAN_POINT('Ctrl Pts',(-3.43884814694828,-14.3394382151301,
24.9855412212917));
#197323=CARTESIAN_POINT('Ctrl Pts',(-3.43663643934429,-14.3527981719763,
24.9977884696263));
#197324=CARTESIAN_POINT('Ctrl Pts',(-3.43474285489215,-14.3651376486875,
25.010341516222));
#197325=CARTESIAN_POINT('Ctrl Pts',(-3.43281993049993,-14.3776683180898,
25.0230890646445));
#197326=CARTESIAN_POINT('Ctrl Pts',(-3.43122497406916,-14.3891463839167,
25.0361511970954));
#197327=CARTESIAN_POINT('Ctrl Pts',(-3.42996677236858,-14.3995238972094,
25.0493157906822));
#197328=CARTESIAN_POINT('Ctrl Pts',(-3.42963291184532,-14.4022775431602,
25.0528089810836));
#197329=CARTESIAN_POINT('Ctrl Pts',(-3.42932287867902,-14.4049539495137,
25.0563093068723));
#197330=CARTESIAN_POINT('Ctrl Pts',(-3.42903708783094,-14.407552758664,
25.0598126662409));
#197331=CARTESIAN_POINT('Ctrl Pts',(-3.42852560353688,-14.4122038875315,
25.0660826826025));
#197332=CARTESIAN_POINT('Ctrl Pts',(-3.4280921770891,-14.4166072990223,
25.0723640512584));
#197333=CARTESIAN_POINT('Ctrl Pts',(-3.42774037224274,-14.4207634755093,
25.0786352711755));
#197334=CARTESIAN_POINT('Ctrl Pts',(-3.42678315031433,-14.4320719702982,
25.0956985643185));
#197335=CARTESIAN_POINT('Ctrl Pts',(-3.42633197726686,-14.4420272021405,
25.1133687766772));
#197336=CARTESIAN_POINT('Ctrl Pts',(-3.42635292645404,-14.4505434471618,
25.1314525735374));
#197337=CARTESIAN_POINT('Ctrl Pts',(-3.42637394465266,-14.4590877466536,
25.1495959425851));
#197338=CARTESIAN_POINT('Ctrl Pts',(-3.42687009522417,-14.4661832909228,
25.1681548176627));
#197339=CARTESIAN_POINT('Ctrl Pts',(-3.42782716235322,-14.471788892882,
25.1869164857772));
#197340=CARTESIAN_POINT('Ctrl Pts',(-3.42865092850263,-14.4766137426767,
25.2030650156244));
#197341=CARTESIAN_POINT('Ctrl Pts',(-3.42981648664436,-14.4803355242026,
25.2193631880554));
#197342=CARTESIAN_POINT('Ctrl Pts',(-3.43132713779725,-14.4829561894424,
25.2356721473845));
#197343=CARTESIAN_POINT('Origin',(-4.44941845505582,-15.2459848063972,24.7372246270572));
#197344=CARTESIAN_POINT('',(-4.01151304714936,-15.487530608471,24.7417933525016));
#197345=CARTESIAN_POINT('',(-3.52180211707427,-14.639607799391,25.1992924886581));
#197346=CARTESIAN_POINT('Ctrl Pts',(-4.01150565616867,-15.4875348764823,
24.7417933512043));
#197347=CARTESIAN_POINT('Ctrl Pts',(-4.00669198091418,-15.4791926432167,
24.7210079515174));
#197348=CARTESIAN_POINT('Ctrl Pts',(-4.00333804430565,-15.4702278186361,
24.7006269961082));
#197349=CARTESIAN_POINT('Ctrl Pts',(-4.00131727401227,-15.4608056100236,
24.6808244640289));
#197350=CARTESIAN_POINT('Ctrl Pts',(-3.99922960098674,-15.4510714552681,
24.6603663188383));
#197351=CARTESIAN_POINT('Ctrl Pts',(-3.99856426965961,-15.4408494961549,
24.6405256136866));
#197352=CARTESIAN_POINT('Ctrl Pts',(-3.99915910896287,-15.4303095238449,
24.6214447586423));
#197353=CARTESIAN_POINT('Ctrl Pts',(-3.99976558741568,-15.4195633171564,
24.6019905507878));
#197354=CARTESIAN_POINT('Ctrl Pts',(-4.00168141365396,-15.4084868106811,
24.5833260678121));
#197355=CARTESIAN_POINT('Ctrl Pts',(-4.0047208269006,-15.3972423210557,
24.5655523791463));
#197356=CARTESIAN_POINT('Ctrl Pts',(-4.00784789371884,-15.385673551842,
24.5472661154651));
#197357=CARTESIAN_POINT('Ctrl Pts',(-4.01216368573569,-15.373927214843,
24.5299225640767));
#197358=CARTESIAN_POINT('Ctrl Pts',(-4.01746081559414,-15.3621574721755,
24.5135821441223));
#197359=CARTESIAN_POINT('Ctrl Pts',(-4.01840519439405,-15.3600591480353,
24.5106689540366));
#197360=CARTESIAN_POINT('Ctrl Pts',(-4.01938076483488,-15.3579600184711,
24.5077875288378));
#197361=CARTESIAN_POINT('Ctrl Pts',(-4.02038635721183,-15.3558608764248,
24.5049380603247));
#197362=CARTESIAN_POINT('Ctrl Pts',(-4.02628984767418,-15.343537528184,
24.4882098008674));
#197363=CARTESIAN_POINT('Ctrl Pts',(-4.03322697764558,-15.3312155578945,
24.4725868913104));
#197364=CARTESIAN_POINT('Ctrl Pts',(-4.04096411169188,-15.3190352312843,
24.4580816408035));
#197365=CARTESIAN_POINT('Ctrl Pts',(-4.04887710934186,-15.3065780481379,
24.443246688677));
#197366=CARTESIAN_POINT('Ctrl Pts',(-4.05762636067533,-15.2942690617103,
24.4295802639391));
#197367=CARTESIAN_POINT('Ctrl Pts',(-4.06697680125177,-15.2822270197702,
24.4170513850541));
#197368=CARTESIAN_POINT('Ctrl Pts',(-4.0766891072055,-15.2697189465223,
24.4040376340983));
#197369=CARTESIAN_POINT('Ctrl Pts',(-4.08704952545002,-15.257498906063,
24.392250659349));
#197370=CARTESIAN_POINT('Ctrl Pts',(-4.09781872447088,-15.2456659145747,
24.3816165905498));
#197371=CARTESIAN_POINT('Ctrl Pts',(-4.10554266380618,-15.2371789966309,
24.3739895699949));
#197372=CARTESIAN_POINT('Ctrl Pts',(-4.11347741075478,-15.2288904391146,
24.3669547658589));
#197373=CARTESIAN_POINT('Ctrl Pts',(-4.1215437163076,-15.2208267571763,
24.3604756163939));
#197374=CARTESIAN_POINT('Ctrl Pts',(-4.13348354767096,-15.2088908093151,
24.3508851103705));
#197375=CARTESIAN_POINT('Ctrl Pts',(-4.14570949023017,-15.1974484098264,
24.3425129853226));
#197376=CARTESIAN_POINT('Ctrl Pts',(-4.15799604804269,-15.1865544150667,
24.3352201845323));
#197377=CARTESIAN_POINT('Ctrl Pts',(-4.17062466282911,-15.1753571321984,
24.3277243526404));
#197378=CARTESIAN_POINT('Ctrl Pts',(-4.18331719324733,-15.1647389037262,
24.3213680381602));
#197379=CARTESIAN_POINT('Ctrl Pts',(-4.19587145973061,-15.1547265028958,
24.3159844150916));
#197380=CARTESIAN_POINT('Ctrl Pts',(-4.2089595588077,-15.1442883546979,
24.310371869571));
#197381=CARTESIAN_POINT('Ctrl Pts',(-4.22189731776669,-15.134508313593,
24.30581576294));
#197382=CARTESIAN_POINT('Ctrl Pts',(-4.2345030786836,-15.1253865366801,
24.3021216508459));
#197383=CARTESIAN_POINT('Ctrl Pts',(-4.23816941793817,-15.1227335013744,
24.3010472319139));
#197384=CARTESIAN_POINT('Ctrl Pts',(-4.24180796992581,-15.1201359808172,
24.300045735627));
#197385=CARTESIAN_POINT('Ctrl Pts',(-4.24541497564165,-15.1175935940128,
24.2991124274208));
#197386=CARTESIAN_POINT('Ctrl Pts',(-4.25854007909287,-15.1083424055067,
24.2957163233602));
#197387=CARTESIAN_POINT('Ctrl Pts',(-4.27124349346883,-15.0998225577232,
24.2932221657842));
#197388=CARTESIAN_POINT('Ctrl Pts',(-4.28337713841301,-15.0920019740954,
24.2914088120434));
#197389=CARTESIAN_POINT('Ctrl Pts',(-4.29610675799831,-15.0837972627349,
24.2895063908501));
#197390=CARTESIAN_POINT('Ctrl Pts',(-4.3082095688165,-15.0763616367396,
24.2883525542904));
#197391=CARTESIAN_POINT('Ctrl Pts',(-4.31956622087464,-15.0696395712976,
24.2877139856553));
#197392=CARTESIAN_POINT('Ctrl Pts',(-4.32994438604516,-15.0634966776802,
24.2871304359671));
#197393=CARTESIAN_POINT('Ctrl Pts',(-4.33970046525888,-15.0579491215351,
24.2869772614933));
#197394=CARTESIAN_POINT('Ctrl Pts',(-4.34877396431541,-15.0529479555851,
24.2870979662893));
#197395=CARTESIAN_POINT('Origin',(-7.693500609019,-20.8629216750865,21.8475621886002));
#197396=CARTESIAN_POINT('',(-7.26026217550242,-21.1125311020692,21.8477307277282));
#197397=CARTESIAN_POINT('',(-4.01151297866335,-15.4875306482467,24.741793352931));
#197398=CARTESIAN_POINT('Ctrl Pts',(-7.26026217544041,-21.1125311019617,
21.8477307274525));
#197399=CARTESIAN_POINT('Ctrl Pts',(-7.25494416303181,-21.1033224730311,
21.8235929528612));
#197400=CARTESIAN_POINT('Ctrl Pts',(-7.25142748910116,-21.0930509886819,
21.799464642178));
#197401=CARTESIAN_POINT('Ctrl Pts',(-7.24975823570708,-21.0818489090511,
21.7756445550772));
#197402=CARTESIAN_POINT('Ctrl Pts',(-7.24808558981041,-21.0706240629043,
21.7517760572874));
#197403=CARTESIAN_POINT('Ctrl Pts',(-7.24826793110972,-21.0584650618712,
21.7282175386721));
#197404=CARTESIAN_POINT('Ctrl Pts',(-7.25030514001263,-21.0455280629802,
21.7052619344294));
#197405=CARTESIAN_POINT('Ctrl Pts',(-7.2523384899951,-21.0326155696024,
21.6823498131357));
#197406=CARTESIAN_POINT('Ctrl Pts',(-7.25621963005007,-21.0189282987391,
21.6600387973894));
#197407=CARTESIAN_POINT('Ctrl Pts',(-7.26190228273005,-21.0046407033984,
21.6386052388822));
#197408=CARTESIAN_POINT('Ctrl Pts',(-7.26760111233839,-20.9903124352559,
21.6171106650078));
#197409=CARTESIAN_POINT('Ctrl Pts',(-7.27511162850971,-20.9753807138034,
21.5964990115656));
#197410=CARTESIAN_POINT('Ctrl Pts',(-7.2843417984862,-20.9600365330726,
21.5770269355108));
#197411=CARTESIAN_POINT('Ctrl Pts',(-7.2935719684627,-20.9446923523418,
21.5575548594561));
#197412=CARTESIAN_POINT('Ctrl Pts',(-7.30452159929196,-20.9289360366863,
21.5392227699258));
#197413=CARTESIAN_POINT('Ctrl Pts',(-7.31705557956145,-20.9129689445133,
21.522258769126));
#197414=CARTESIAN_POINT('Ctrl Pts',(-7.32954120719043,-20.8970634489802,
21.5053602107646));
#197415=CARTESIAN_POINT('Ctrl Pts',(-7.34359859741656,-20.8809488578348,
21.4898196353566));
#197416=CARTESIAN_POINT('Ctrl Pts',(-7.35905268604328,-20.8648259078245,
21.4758307721765));
#197417=CARTESIAN_POINT('Ctrl Pts',(-7.37455537693343,-20.8486522520183,
21.4617979147868));
#197418=CARTESIAN_POINT('Ctrl Pts',(-7.39146325720242,-20.8324705253125,
21.4493268615322));
#197419=CARTESIAN_POINT('Ctrl Pts',(-7.40956436158156,-20.8164835788428,
21.4385740363363));
#197420=CARTESIAN_POINT('Ctrl Pts',(-7.42761038838729,-20.8005452770413,
21.4278539295596));
#197421=CARTESIAN_POINT('Ctrl Pts',(-7.44684199484276,-20.7848009043061,
21.4188418141042));
#197422=CARTESIAN_POINT('Ctrl Pts',(-7.46701949392014,-20.769446627827,
21.4116500091357));
#197423=CARTESIAN_POINT('Ctrl Pts',(-7.48728936743252,-20.7540220580668,
21.4044252794266));
#197424=CARTESIAN_POINT('Ctrl Pts',(-7.50851340340029,-20.7389914982264,
21.3990377530258));
#197425=CARTESIAN_POINT('Ctrl Pts',(-7.53042464135109,-20.724543907811,
21.3955551307002));
#197426=CARTESIAN_POINT('Ctrl Pts',(-7.5523358793019,-20.7100963173955,
21.3920725083747));
#197427=CARTESIAN_POINT('Ctrl Pts',(-7.57493385235671,-20.6962320038706,
21.390494863723));
#197428=CARTESIAN_POINT('Ctrl Pts',(-7.59793432172226,-20.6831252196096,
21.3908419201509));
#197429=CARTESIAN_POINT('Origin',(-9.62955810517471,-24.2148354565481,30.5340971385173));
#197430=CARTESIAN_POINT('',(-8.08592517328393,-21.5319105556659,21.0146874297442));
#197431=CARTESIAN_POINT('Origin',(-9.6348700595999,-24.2118314850765,30.5335989884154));
#197432=CARTESIAN_POINT('',(-7.72573813018951,-21.9184748655238,21.4901611753723));
#197433=CARTESIAN_POINT('Origin',(-9.19609177501506,-24.4640501962223,30.5317335562478));
#197434=CARTESIAN_POINT('Origin',(-8.15871178018952,-21.6684071878308,21.4901567292709));
#197435=CARTESIAN_POINT('Origin',(5.74151140036555,4.39848095666122,25.6835254714944));
#197436=CARTESIAN_POINT('',(16.0069906075795,-10.387321200121,25.7728901401032));
#197437=CARTESIAN_POINT('',(16.0069905117523,-10.3873210885098,26.1099355292033));
#197438=CARTESIAN_POINT('',(16.0069906350014,-10.3873212424094,26.4865885047655));
#197439=CARTESIAN_POINT('',(23.6786735772454,2.89574576987448,26.1099354147588));
#197440=CARTESIAN_POINT('Origin',(5.74151140051733,4.39848095758961,26.1099354145872));
#197441=CARTESIAN_POINT('',(23.6786736986341,2.89574570578466,25.7729004472485));
#197442=CARTESIAN_POINT('',(23.6786735778735,2.89574576988429,26.1099386842474));
#197443=CARTESIAN_POINT('',(23.6792903928949,2.9031263970306,25.6860688604284));
#197444=CARTESIAN_POINT('Origin',(23.720848716104,3.4064181909892,25.7728752380869));
#197445=CARTESIAN_POINT('',(16.0009057857228,-10.3915436285536,25.6860689863584));
#197446=CARTESIAN_POINT('Origin',(5.74151140051235,4.39848095737375,25.6860690070136));
#197447=CARTESIAN_POINT('Origin',(15.5857320781439,-10.6790519410512,25.7728753037372));
#197448=CARTESIAN_POINT('Origin',(5.74151140036548,4.39848095666122,25.6835254932566));
#197449=CARTESIAN_POINT('',(23.6791313875036,5.895745652127,25.7729117832554));
#197450=CARTESIAN_POINT('',(23.6791311826133,5.89574561698342,26.10993560485));
#197451=CARTESIAN_POINT('',(23.6791314532448,5.89574565698314,26.4865998723276));
#197452=CARTESIAN_POINT('',(16.0114993370916,19.1811514801988,26.1099354093652));
#197453=CARTESIAN_POINT('Origin',(5.74151140051796,4.39848095744892,26.1099354140002));
#197454=CARTESIAN_POINT('',(16.0114994521527,19.1811515519323,25.7728995174556));
#197455=CARTESIAN_POINT('',(16.0114993372996,19.1811514806065,26.1099386560612));
#197456=CARTESIAN_POINT('',(16.0054159360179,19.185375970349,25.6860688751303));
#197457=CARTESIAN_POINT('Origin',(15.5903314063165,19.4730122035863,25.7728752437094));
#197458=CARTESIAN_POINT('',(23.6797456084591,5.88836483132468,25.6860689983838));
#197459=CARTESIAN_POINT('Origin',(5.74151140050716,4.39848095740516,25.6860690108654));
#197460=CARTESIAN_POINT('Origin',(23.7211580536242,5.38506172899119,25.7728751443121));
#197461=CARTESIAN_POINT('Ctrl Pts',(10.5020256119025,9.71527505446772,26.8901020656972));
#197462=CARTESIAN_POINT('Ctrl Pts',(10.6027782634616,9.88960139612487,26.8874337373138));
#197463=CARTESIAN_POINT('Ctrl Pts',(10.8406301861819,10.3011667442068,26.8793062555823));
#197464=CARTESIAN_POINT('Ctrl Pts',(11.2151906867718,10.9493546215528,26.8596552064939));
#197465=CARTESIAN_POINT('Ctrl Pts',(11.6239603472191,11.6568075106406,26.8295341367946));
#197466=CARTESIAN_POINT('Ctrl Pts',(12.0302186326234,12.3599628234281,26.7909917814116));
#197467=CARTESIAN_POINT('Ctrl Pts',(12.4379528187536,13.0657106021309,26.7436992208319));
#197468=CARTESIAN_POINT('Ctrl Pts',(12.8581131541397,13.7929983180399,26.685948543654));
#197469=CARTESIAN_POINT('Ctrl Pts',(13.3052895390667,14.5670783874218,26.6143955450814));
#197470=CARTESIAN_POINT('Ctrl Pts',(13.7903742030936,15.4068058206714,26.5248861259424));
#197471=CARTESIAN_POINT('Ctrl Pts',(14.3174469001438,16.3192438377742,26.4134418931479));
#197472=CARTESIAN_POINT('Ctrl Pts',(14.8880607898048,17.3070815767802,26.2760778555911));
#197473=CARTESIAN_POINT('Ctrl Pts',(15.5075055313763,18.3794767155959,26.107252703362));
#197474=CARTESIAN_POINT('Ctrl Pts',(16.008871302848,19.2474668066575,25.9530953939533));
#197475=CARTESIAN_POINT('Ctrl Pts',(16.3051052738664,19.7603272800909,25.8548232032023));
#197476=CARTESIAN_POINT('Ctrl Pts',(16.3768895457713,19.8846053913067,25.8305862765769));
#197477=CARTESIAN_POINT('Ctrl Pts',(10.6671790605621,9.61298113439767,26.4119460136445));
#197478=CARTESIAN_POINT('Ctrl Pts',(10.7671753328557,9.78630527238764,26.4092308409624));
#197479=CARTESIAN_POINT('Ctrl Pts',(11.0032640647635,10.1954827619592,26.4010168956507));
#197480=CARTESIAN_POINT('Ctrl Pts',(11.3751135280902,10.8398485918309,26.3813092525726));
#197481=CARTESIAN_POINT('Ctrl Pts',(11.7809867304754,11.5430739227418,26.3512151827322));
#197482=CARTESIAN_POINT('Ctrl Pts',(12.1844136686709,12.2419860055888,26.3127796026935));
#197483=CARTESIAN_POINT('Ctrl Pts',(12.5893434347478,12.9434432118157,26.2656685437965));
#197484=CARTESIAN_POINT('Ctrl Pts',(13.0066450554731,13.6662834300834,26.2081784560682));
#197485=CARTESIAN_POINT('Ctrl Pts',(13.4508070680405,14.4356068560018,26.1369814392568));
#197486=CARTESIAN_POINT('Ctrl Pts',(13.9326486175115,15.2701527554558,26.0479474063243));
#197487=CARTESIAN_POINT('Ctrl Pts',(14.4562231570591,16.176940336693,25.9371227935692));
#197488=CARTESIAN_POINT('Ctrl Pts',(15.0230741096097,17.1586419476793,25.8005477884468));
#197489=CARTESIAN_POINT('Ctrl Pts',(15.6384567041906,18.2243582926024,25.6327155621732));
#197490=CARTESIAN_POINT('Ctrl Pts',(16.1365508129385,19.0869304468625,25.4794809456504));
#197491=CARTESIAN_POINT('Ctrl Pts',(16.4308569618223,19.596585776081,25.3818020682274));
#197492=CARTESIAN_POINT('Ctrl Pts',(16.5021743685868,19.720086989341,25.3577117404143));
#197493=CARTESIAN_POINT('Ctrl Pts',(10.349668759111,9.79107419504544,26.0461004355448));
#197494=CARTESIAN_POINT('Ctrl Pts',(10.4490873452377,9.96363331420952,26.0435142169206));
#197495=CARTESIAN_POINT('Ctrl Pts',(10.6838309261644,10.3709902036724,26.03559048631));
#197496=CARTESIAN_POINT('Ctrl Pts',(11.0536164687532,11.0124482184426,26.0163063863261));
#197497=CARTESIAN_POINT('Ctrl Pts',(11.4572886209347,11.7124630667549,25.9866540019547));
#197498=CARTESIAN_POINT('Ctrl Pts',(11.8585670345638,12.4081571690441,25.9486518237063));
#197499=CARTESIAN_POINT('Ctrl Pts',(12.2613710804701,13.1063639205146,25.9019804552939));
#197500=CARTESIAN_POINT('Ctrl Pts',(12.6765077948863,13.8258376572202,25.8449562270161));
#197501=CARTESIAN_POINT('Ctrl Pts',(13.1183887829271,14.5915631602715,25.774275999946));
#197502=CARTESIAN_POINT('Ctrl Pts',(13.5977778758033,15.422192181899,25.6858335870778));
#197503=CARTESIAN_POINT('Ctrl Pts',(14.1187086700099,16.3247107502988,25.5756949697988));
#197504=CARTESIAN_POINT('Ctrl Pts',(14.6827172402109,17.3017785751686,25.4399193503915));
#197505=CARTESIAN_POINT('Ctrl Pts',(15.2950328147435,18.362453383446,25.2730273120881));
#197506=CARTESIAN_POINT('Ctrl Pts',(15.7906577013534,19.2209372113462,25.1206219452069));
#197507=CARTESIAN_POINT('Ctrl Pts',(16.0835091770265,19.7281744378839,25.0234623657984));
#197508=CARTESIAN_POINT('Ctrl Pts',(16.1544743195208,19.851089553926,24.9994996211568));
#197509=CARTESIAN_POINT('Ctrl Pts',(9.93592734185022,10.0328023078164,26.2378254370503));
#197510=CARTESIAN_POINT('Ctrl Pts',(10.0356500201539,10.2057646746005,26.2353870249945));
#197511=CARTESIAN_POINT('Ctrl Pts',(10.2711036343069,10.6140840204826,26.2277769757058));
#197512=CARTESIAN_POINT('Ctrl Pts',(10.6419843112234,11.2570874720774,26.2088810735204));
#197513=CARTESIAN_POINT('Ctrl Pts',(11.0468296558226,11.9588162993817,26.1795474974522));
#197514=CARTESIAN_POINT('Ctrl Pts',(11.4492572748623,12.6562341812418,26.1417778667339));
#197515=CARTESIAN_POINT('Ctrl Pts',(11.8532014531298,13.3561866307291,26.0952692430636));
#197516=CARTESIAN_POINT('Ctrl Pts',(12.2695019146501,14.0774721486008,26.0383491603156));
#197517=CARTESIAN_POINT('Ctrl Pts',(12.7126113953079,14.8451373795103,25.9677175605353));
#197518=CARTESIAN_POINT('Ctrl Pts',(13.1933235035101,15.6778812984732,25.879262957889));
#197519=CARTESIAN_POINT('Ctrl Pts',(13.715682590893,16.5827079678888,25.7690418065657));
#197520=CARTESIAN_POINT('Ctrl Pts',(14.2812287153134,17.5622839974042,25.6331030165325));
#197521=CARTESIAN_POINT('Ctrl Pts',(14.8952051782744,18.6256904322778,25.4659541531451));
#197522=CARTESIAN_POINT('Ctrl Pts',(15.3921685022614,19.4863913314855,25.3132753361815));
#197523=CARTESIAN_POINT('Ctrl Pts',(15.6858088945052,19.9949405005793,25.2159290168358));
#197524=CARTESIAN_POINT('Ctrl Pts',(15.7569651044642,20.1181736384254,25.1919195624365));
#197525=CARTESIAN_POINT('',(10.5898347748616,9.79385898151989,26.7004883661322));
#197526=CARTESIAN_POINT('',(10.1542247676956,10.0409921902367,26.2004972093295));
#197527=CARTESIAN_POINT('Ctrl Pts',(10.5898347754395,9.79385898118591,26.7004883661323));
#197528=CARTESIAN_POINT('Ctrl Pts',(10.5897161753514,9.79365448689913,26.6814178272867));
#197529=CARTESIAN_POINT('Ctrl Pts',(10.5886490669453,9.79399788849065,26.6622224831673));
#197530=CARTESIAN_POINT('Ctrl Pts',(10.5866201771839,9.7948999472318,26.6431115859268));
#197531=CARTESIAN_POINT('Ctrl Pts',(10.5845917869172,9.79580178389405,26.6240053936207));
#197532=CARTESIAN_POINT('Ctrl Pts',(10.5816021113944,9.79726198961801,26.6049844387087));
#197533=CARTESIAN_POINT('Ctrl Pts',(10.577682967406,9.79926528159673,26.5862552410792));
#197534=CARTESIAN_POINT('Ctrl Pts',(10.5737613423624,9.80126984178044,26.5675141867349));
#197535=CARTESIAN_POINT('Ctrl Pts',(10.5689092855629,9.80381805250968,26.5490660561687));
#197536=CARTESIAN_POINT('Ctrl Pts',(10.5632020430037,9.80686955416125,26.5311028829389));
#197537=CARTESIAN_POINT('Ctrl Pts',(10.5574676201478,9.80993558835099,26.5130541615003));
#197538=CARTESIAN_POINT('Ctrl Pts',(10.5508702171128,9.81350950466893,26.4954957446744));
#197539=CARTESIAN_POINT('Ctrl Pts',(10.5435255522012,9.8175276130523,26.478595916382));
#197540=CARTESIAN_POINT('Ctrl Pts',(10.5402144110453,9.81933906724355,26.4709770913352));
#197541=CARTESIAN_POINT('Ctrl Pts',(10.5367518910603,9.82124051334212,26.4634916958098));
#197542=CARTESIAN_POINT('Ctrl Pts',(10.5331508355703,9.82322482166159,26.4561528521813));
#197543=CARTESIAN_POINT('Ctrl Pts',(10.5242932495008,9.82810566334175,26.4381013560936));
#197544=CARTESIAN_POINT('Ctrl Pts',(10.514603958642,9.83348471975425,26.4209549573046));
#197545=CARTESIAN_POINT('Ctrl Pts',(10.5042774208369,9.83925028667614,26.4048280011395));
#197546=CARTESIAN_POINT('Ctrl Pts',(10.4939605124673,9.84501047724086,26.388716083266));
#197547=CARTESIAN_POINT('Ctrl Pts',(10.4830082746571,9.85115603642942,26.3736217781727));
#197548=CARTESIAN_POINT('Ctrl Pts',(10.4716283575099,9.8575676390883,26.3596072751856));
#197549=CARTESIAN_POINT('Ctrl Pts',(10.4599925596795,9.86412340846195,26.345277652101));
#197550=CARTESIAN_POINT('Ctrl Pts',(10.4479103521626,9.87095690475858,26.3320769663139));
#197551=CARTESIAN_POINT('Ctrl Pts',(10.4356070378618,9.87793864904744,26.3200163814365));
#197552=CARTESIAN_POINT('Ctrl Pts',(10.4238111505548,9.88463244446101,26.3084532126354));
#197553=CARTESIAN_POINT('Ctrl Pts',(10.411812529306,9.89146221667368,26.2979373705284));
#197554=CARTESIAN_POINT('Ctrl Pts',(10.3998037238985,9.89831732680965,26.2884341725932));
#197555=CARTESIAN_POINT('Ctrl Pts',(10.3859246829284,9.90624004278374,26.2774509591083));
#197556=CARTESIAN_POINT('Ctrl Pts',(10.3720271249662,9.914198236432,26.2678127510643));
#197557=CARTESIAN_POINT('Ctrl Pts',(10.3583111840812,9.92207365294173,26.259373192776));
#197558=CARTESIAN_POINT('Ctrl Pts',(10.3442183595035,9.93016546846346,26.2507017341084));
#197559=CARTESIAN_POINT('Ctrl Pts',(10.3303172801052,9.93816988944591,26.2432948763054));
#197560=CARTESIAN_POINT('Ctrl Pts',(10.3167797252747,9.94598481150753,26.2369730569875));
#197561=CARTESIAN_POINT('Ctrl Pts',(10.3026535837557,9.95413951125831,26.2303763771984));
#197562=CARTESIAN_POINT('Ctrl Pts',(10.2889232238742,9.96208789934506,26.2249603028001));
#197563=CARTESIAN_POINT('Ctrl Pts',(10.2757351803004,9.96974205763179,26.2205114788463));
#197564=CARTESIAN_POINT('Ctrl Pts',(10.270394831281,9.9728415224214,26.2187099779257));
#197565=CARTESIAN_POINT('Ctrl Pts',(10.2651428752433,9.97589304891546,26.2170670501873));
#197566=CARTESIAN_POINT('Ctrl Pts',(10.2599869757193,9.97889199278932,26.2155685786849));
#197567=CARTESIAN_POINT('Ctrl Pts',(10.2468952746917,9.98650681856568,26.2117637060691));
#197568=CARTESIAN_POINT('Ctrl Pts',(10.2344127088231,9.99378788961892,26.2088842893714));
#197569=CARTESIAN_POINT('Ctrl Pts',(10.2225938025616,10.000702023221,26.2067064497012));
#197570=CARTESIAN_POINT('Ctrl Pts',(10.2103807934166,10.0078467094587,26.2044559896993));
#197571=CARTESIAN_POINT('Ctrl Pts',(10.198875807891,10.0145999449979,26.202954277593));
#197572=CARTESIAN_POINT('Ctrl Pts',(10.1880994599465,10.0209479572742,26.2019873098885));
#197573=CARTESIAN_POINT('Ctrl Pts',(10.1768240377192,10.0275899587285,26.2009755599705));
#197574=CARTESIAN_POINT('Ctrl Pts',(10.1663456995638,10.0337886841748,26.2005489194187));
#197575=CARTESIAN_POINT('Ctrl Pts',(10.1566551707905,10.0395473517702,26.2005035639716));
#197576=CARTESIAN_POINT('Ctrl Pts',(10.1558394824649,10.0400320805233,26.2004997462327));
#197577=CARTESIAN_POINT('Ctrl Pts',(10.1550293606458,10.0405137002041,26.2004986545511));
#197578=CARTESIAN_POINT('Ctrl Pts',(10.154224791839,10.040992217331,26.2005001808357));
#197579=CARTESIAN_POINT('',(15.8013431946095,19.8258461890474,25.1929240450794));
#197580=CARTESIAN_POINT('Ctrl Pts',(10.154224766885,10.0409921926645,26.2004944947812));
#197581=CARTESIAN_POINT('Ctrl Pts',(10.2344586513656,10.1801685945539,26.1982397498757));
#197582=CARTESIAN_POINT('Ctrl Pts',(10.3146958248973,10.3193339030966,26.1954794264975));
#197583=CARTESIAN_POINT('Ctrl Pts',(10.3949332294492,10.4584859825123,26.1922119167969));
#197584=CARTESIAN_POINT('Ctrl Pts',(10.5305779562304,10.6937284594936,26.1866880534184));
#197585=CARTESIAN_POINT('Ctrl Pts',(10.6662233432564,10.9289331285134,26.1797146852685));
#197586=CARTESIAN_POINT('Ctrl Pts',(10.8018580171518,11.1640902286764,26.1712870531122));
#197587=CARTESIAN_POINT('Ctrl Pts',(10.9371956768426,11.3987323794017,26.1628778758713));
#197588=CARTESIAN_POINT('Ctrl Pts',(11.0725226702677,11.6333271693728,26.153020796792));
#197589=CARTESIAN_POINT('Ctrl Pts',(11.2078283475667,11.8678630001745,26.1417128623724));
#197590=CARTESIAN_POINT('Ctrl Pts',(11.3414683471857,12.0995115825897,26.1305441340406));
#197591=CARTESIAN_POINT('Ctrl Pts',(11.4750875522693,12.3311026485294,26.1179600519558));
#197592=CARTESIAN_POINT('Ctrl Pts',(11.6086765561681,12.5626245889775,26.1039589329688));
#197593=CARTESIAN_POINT('Ctrl Pts',(11.7419412109019,12.7935844027098,26.0899918081812));
#197594=CARTESIAN_POINT('Ctrl Pts',(11.8751758109257,13.0244754262092,26.0746145191714));
#197595=CARTESIAN_POINT('Ctrl Pts',(12.0083714688418,13.2552856825343,26.0578261943578));
#197596=CARTESIAN_POINT('Ctrl Pts',(12.1452545741043,13.4924857918061,26.0405730941547));
#197597=CARTESIAN_POINT('Ctrl Pts',(12.2820965512302,13.7296006000116,26.0218297492123));
#197598=CARTESIAN_POINT('Ctrl Pts',(12.418888132691,13.9666168288439,26.0015958696633));
#197599=CARTESIAN_POINT('Ctrl Pts',(12.5649045539951,14.2196167660873,25.9799974741384));
#197600=CARTESIAN_POINT('Ctrl Pts',(12.7108635533597,14.4725043798059,25.956700730445));
#197601=CARTESIAN_POINT('Ctrl Pts',(12.8567541845946,14.7252632553933,25.9317059335635));
#197602=CARTESIAN_POINT('Ctrl Pts',(13.0168459334762,15.0026258940754,25.9042781219774));
#197603=CARTESIAN_POINT('Ctrl Pts',(13.1768553563955,15.2798335118365,25.8748055878333));
#197604=CARTESIAN_POINT('Ctrl Pts',(13.3367682810233,15.5568640910478,25.8432894762997));
#197605=CARTESIAN_POINT('Ctrl Pts',(13.5112847987222,15.8591937000695,25.8088952455079));
#197606=CARTESIAN_POINT('Ctrl Pts',(13.6856863884876,16.161312458989,25.7720671465961));
#197607=CARTESIAN_POINT('Ctrl Pts',(13.8599549578079,16.4631914926966,25.7328075559285));
#197608=CARTESIAN_POINT('Ctrl Pts',(14.0476746748012,16.7883714548366,25.6905176623572));
#197609=CARTESIAN_POINT('Ctrl Pts',(14.2352400441248,17.1132732565198,25.6454064350645));
#197610=CARTESIAN_POINT('Ctrl Pts',(14.422628846107,17.4378607185936,25.5974778470022));
#197611=CARTESIAN_POINT('Ctrl Pts',(14.6259831858435,17.7901030529188,25.5454657402124));
#197612=CARTESIAN_POINT('Ctrl Pts',(14.8291295894124,18.1419752022879,25.4901357425746));
#197613=CARTESIAN_POINT('Ctrl Pts',(15.032040024548,18.4934308292534,25.4314941480933));
#197614=CARTESIAN_POINT('Ctrl Pts',(15.2550782235518,18.8797492066981,25.3670355823667));
#197615=CARTESIAN_POINT('Ctrl Pts',(15.4778313183052,19.2655643290846,25.2985758447436));
#197616=CARTESIAN_POINT('Ctrl Pts',(15.7002624173066,19.6508145098552,25.2261249121507));
#197617=CARTESIAN_POINT('Ctrl Pts',(15.7339558696713,19.7091714962327,25.2151501785947));
#197618=CARTESIAN_POINT('Ctrl Pts',(15.7676419336427,19.7675155196723,25.2040838645699));
#197619=CARTESIAN_POINT('Ctrl Pts',(15.8013204822639,19.8258463660084,25.1929260103774));
#197620=CARTESIAN_POINT('Ctrl Pts',(15.8013431946095,19.825846189047,25.1929240450795));
#197621=CARTESIAN_POINT('Ctrl Pts',(15.8040886446482,19.8148897002361,25.194197300114));
#197622=CARTESIAN_POINT('Ctrl Pts',(15.8105729752496,19.7863572033147,25.1972259752531));
#197623=CARTESIAN_POINT('Ctrl Pts',(15.8282021021796,19.7172514698234,25.2113803202961));
#197624=CARTESIAN_POINT('Ctrl Pts',(15.835430330392,19.6898161825386,25.2178047906666));
#197625=CARTESIAN_POINT('Ctrl Pts',(15.8483651649538,19.6424013907711,25.231944675541));
#197626=CARTESIAN_POINT('Ctrl Pts',(15.8530213585437,19.6255567385208,25.2374171255253));
#197627=CARTESIAN_POINT('Ctrl Pts',(15.8604633706247,19.5988210660526,25.2470785915256));
#197628=CARTESIAN_POINT('Ctrl Pts',(15.8642978472288,19.5850867188821,25.2522731987736));
#197629=CARTESIAN_POINT('Ctrl Pts',(15.8689448483874,19.5684497052115,25.2590448680611));
#197630=CARTESIAN_POINT('Ctrl Pts',(15.8709699583907,19.5611916171201,25.2621076666043));
#197631=CARTESIAN_POINT('Ctrl Pts',(15.8723270492073,19.5563248730554,25.2641861481391));
#197632=CARTESIAN_POINT('Ctrl Pts',(15.8733144841974,19.5527808136227,25.2657232917215));
#197633=CARTESIAN_POINT('Ctrl Pts',(15.8858530423763,19.5077522526789,25.2854150491056));
#197634=CARTESIAN_POINT('Ctrl Pts',(15.8971714073758,19.469333711547,25.3064882887005));
#197635=CARTESIAN_POINT('Ctrl Pts',(15.9121819623429,19.4195033228701,25.3385013110515));
#197636=CARTESIAN_POINT('Ctrl Pts',(15.9168704618982,19.4041857057859,25.3492401337873));
#197637=CARTESIAN_POINT('Ctrl Pts',(15.9256307690978,19.376058166696,25.3704695039528));
#197638=CARTESIAN_POINT('Ctrl Pts',(15.9292917331003,19.3645042398497,25.3798555022745));
#197639=CARTESIAN_POINT('Ctrl Pts',(15.9672178427653,19.2487236421294,25.4816011830191));
#197640=CARTESIAN_POINT('Ctrl Pts',(15.9919547672595,19.1947197035415,25.5906967179628));
#197641=CARTESIAN_POINT('Ctrl Pts',(16.0054159016309,19.1853759993236,25.6860687386018));
#197642=CARTESIAN_POINT('Ctrl Pts',(16.0114994598275,19.1811515475964,25.7728995179836));
#197643=CARTESIAN_POINT('Ctrl Pts',(15.8426458838208,18.8887915230319,25.8262868715396));
#197644=CARTESIAN_POINT('Ctrl Pts',(15.6736124431251,18.5961201008769,25.8773945936185));
#197645=CARTESIAN_POINT('Ctrl Pts',(15.5044145920715,18.3031640324356,25.9262188812288));
#197646=CARTESIAN_POINT('Ctrl Pts',(15.3000972481119,17.9494006398866,25.9851773650578));
#197647=CARTESIAN_POINT('Ctrl Pts',(15.0955401588383,17.5952221727059,26.0408061164578));
#197648=CARTESIAN_POINT('Ctrl Pts',(14.8907705611424,17.2406757777745,26.0930999318113));
#197649=CARTESIAN_POINT('Ctrl Pts',(14.7020773562426,16.9139647020189,26.1412881771686));
#197650=CARTESIAN_POINT('Ctrl Pts',(14.5132037009668,16.5869412024738,26.1866445801442));
#197651=CARTESIAN_POINT('Ctrl Pts',(14.3241709562929,16.2596422526849,26.2291663074014));
#197652=CARTESIAN_POINT('Ctrl Pts',(14.1486832994941,15.9557958166079,26.2686411523137));
#197653=CARTESIAN_POINT('Ctrl Pts',(13.9730585354482,15.6517119906533,26.3056730029293));
#197654=CARTESIAN_POINT('Ctrl Pts',(13.7973138171207,15.3474204636684,26.3402607031375));
#197655=CARTESIAN_POINT('Ctrl Pts',(13.6362754047344,15.0685920307311,26.3719541069713));
#197656=CARTESIAN_POINT('Ctrl Pts',(13.4751362736142,14.7895892032021,26.4015952983254));
#197657=CARTESIAN_POINT('Ctrl Pts',(13.3139096147763,14.5104348118559,26.4291843889643));
#197658=CARTESIAN_POINT('Ctrl Pts',(13.1669847400831,14.2560431109784,26.4543261596506));
#197659=CARTESIAN_POINT('Ctrl Pts',(13.0199871773983,14.0015255429387,26.47776374972));
#197660=CARTESIAN_POINT('Ctrl Pts',(12.872926875794,13.7468993275255,26.4994981311599));
#197661=CARTESIAN_POINT('Ctrl Pts',(12.7351573934983,13.5083596163071,26.5198594009676));
#197662=CARTESIAN_POINT('Ctrl Pts',(12.5973328491502,13.2697245521072,26.5387258710933));
#197663=CARTESIAN_POINT('Ctrl Pts',(12.4594614180113,13.0310082855276,26.5560992146052));
#197664=CARTESIAN_POINT('Ctrl Pts',(12.3253041186454,12.7987228194631,26.5730045359416));
#197665=CARTESIAN_POINT('Ctrl Pts',(12.1911024245916,12.5663604671696,26.5884960940441));
#197666=CARTESIAN_POINT('Ctrl Pts',(12.0568638765182,12.3339342830741,26.6025764661908));
#197667=CARTESIAN_POINT('Ctrl Pts',(11.9222986992602,12.1009425596749,26.6166910986937));
#197668=CARTESIAN_POINT('Ctrl Pts',(11.7876964883384,11.8678866935412,26.6293876694923));
#197669=CARTESIAN_POINT('Ctrl Pts',(11.6530648064325,11.6347797829989,26.6406702028619));
#197670=CARTESIAN_POINT('Ctrl Pts',(11.5167552098939,11.3987676610634,26.6520933504435));
#197671=CARTESIAN_POINT('Ctrl Pts',(11.3804154030677,11.1627032145923,26.6620669946636));
#197672=CARTESIAN_POINT('Ctrl Pts',(11.2440533594244,10.9266002622518,26.6705975143343));
#197673=CARTESIAN_POINT('Ctrl Pts',(11.1073922095718,10.6899794248955,26.6791467454541));
#197674=CARTESIAN_POINT('Ctrl Pts',(10.9707087250524,10.4533199127651,26.686246514179));
#197675=CARTESIAN_POINT('Ctrl Pts',(10.8340104138971,10.2166347746616,26.6919065550256));
#197676=CARTESIAN_POINT('Ctrl Pts',(10.7526231574285,10.07571749577,26.6952764225252));
#197677=CARTESIAN_POINT('Ctrl Pts',(10.6712306453806,9.93479113299486,26.6981359414171));
#197678=CARTESIAN_POINT('Ctrl Pts',(10.5898347734624,9.79385898232793,26.7004883661322));
#197679=CARTESIAN_POINT('Origin',(5.74151140050915,4.39848095740629,25.6860690111559));
#197680=CARTESIAN_POINT('',(24.1321331666613,5.39201244765096,25.1929324298677));
#197681=CARTESIAN_POINT('Origin',(5.74151140038367,4.39848089028587,25.1929283892283));
#197682=CARTESIAN_POINT('Ctrl Pts',(24.1320936076256,5.3920280097148,25.1929389130254));
#197683=CARTESIAN_POINT('Ctrl Pts',(24.1312716561871,5.39281906486042,25.1930693572709));
#197684=CARTESIAN_POINT('Ctrl Pts',(24.1303958042685,5.39366307990737,25.1932101712518));
#197685=CARTESIAN_POINT('Ctrl Pts',(24.0834366461167,5.43878767015514,25.2008719879138));
#197686=CARTESIAN_POINT('Ctrl Pts',(24.0207872526883,5.49988012182311,25.2170786130677));
#197687=CARTESIAN_POINT('Ctrl Pts',(23.889199825663,5.63319740122253,25.2879962208233));
#197688=CARTESIAN_POINT('Ctrl Pts',(23.832608259899,5.69281357610393,25.3349837415293));
#197689=CARTESIAN_POINT('Ctrl Pts',(23.7550669537193,5.77939740936486,25.4320506450218));
#197690=CARTESIAN_POINT('Ctrl Pts',(23.7268822793113,5.81276585011693,25.4800016315408));
#197691=CARTESIAN_POINT('Ctrl Pts',(23.6987028001851,5.85093790173886,25.5586793867303));
#197692=CARTESIAN_POINT('Ctrl Pts',(23.6917677026739,5.86129061228988,25.5841602595512));
#197693=CARTESIAN_POINT('Ctrl Pts',(23.6826167280425,5.87770014613227,25.6351859741717));
#197694=CARTESIAN_POINT('Ctrl Pts',(23.6801110957992,5.88396421214608,25.6603680011689));
#197695=CARTESIAN_POINT('Ctrl Pts',(23.6797455956431,5.8883648333431,25.686068997856));
#197696=CARTESIAN_POINT('Ctrl Pts',(24.4709007253739,5.86021432854963,25.8306071581805));
#197697=CARTESIAN_POINT('Ctrl Pts',(24.1302511093706,5.86025188672465,25.8881336515037));
#197698=CARTESIAN_POINT('Ctrl Pts',(23.3814681889732,5.86033271991198,26.0093445517796));
#197699=CARTESIAN_POINT('Ctrl Pts',(22.2513902010807,5.86044796934431,26.1749860424649));
#197700=CARTESIAN_POINT('Ctrl Pts',(21.1076412340542,5.86055569908069,26.3243415582494));
#197701=CARTESIAN_POINT('Ctrl Pts',(20.0428099315208,5.86064641612651,26.4476387664891));
#197702=CARTESIAN_POINT('Ctrl Pts',(19.0524942134251,5.86072050252824,26.5487425326652));
#197703=CARTESIAN_POINT('Ctrl Pts',(18.1287190401936,5.86077856435182,26.6313546900776));
#197704=CARTESIAN_POINT('Ctrl Pts',(17.2518601801249,5.86082155306286,26.699444915205));
#197705=CARTESIAN_POINT('Ctrl Pts',(16.3998818383963,5.86084927598463,26.7559977669612));
#197706=CARTESIAN_POINT('Ctrl Pts',(15.5656103088774,5.86085936813433,26.8021213200952));
#197707=CARTESIAN_POINT('Ctrl Pts',(14.764262574936,5.86084863079392,26.837775186909));
#197708=CARTESIAN_POINT('Ctrl Pts',(13.9998302311258,5.86081465576399,26.8640384160462));
#197709=CARTESIAN_POINT('Ctrl Pts',(13.3276239692798,5.86075915896402,26.8806974525875));
#197710=CARTESIAN_POINT('Ctrl Pts',(12.9054442145686,5.86070629051051,26.8877315158846));
#197711=CARTESIAN_POINT('Ctrl Pts',(12.7274495500442,5.86067998095231,26.8900920571941));
#197712=CARTESIAN_POINT('Ctrl Pts',(24.3911249973732,6.05099768640741,25.3577325723707));
#197713=CARTESIAN_POINT('Ctrl Pts',(24.0526263933543,6.05107224653466,25.4149111115653));
#197714=CARTESIAN_POINT('Ctrl Pts',(23.3085711148904,6.05123886889047,25.5353921283977));
#197715=CARTESIAN_POINT('Ctrl Pts',(22.1856261259938,6.05150096414889,25.7000485742451));
#197716=CARTESIAN_POINT('Ctrl Pts',(21.0490935993642,6.05178024867257,25.8485322331352));
#197717=CARTESIAN_POINT('Ctrl Pts',(19.9909775839485,6.0520552852627,25.9711274957441));
#197718=CARTESIAN_POINT('Ctrl Pts',(19.0069035758982,6.05232715799971,26.0716750876232));
#197719=CARTESIAN_POINT('Ctrl Pts',(18.0889465887165,6.05259798803488,26.1538540711412));
#197720=CARTESIAN_POINT('Ctrl Pts',(17.2176056304794,6.05287391158782,26.2216111945453));
#197721=CARTESIAN_POINT('Ctrl Pts',(16.3709827540367,6.05316376615491,26.2779159068773));
#197722=CARTESIAN_POINT('Ctrl Pts',(15.5419478273197,6.05347391323292,26.3238728918071));
#197723=CARTESIAN_POINT('Ctrl Pts',(14.7456203772573,6.05380321097982,26.3594428498718));
#197724=CARTESIAN_POINT('Ctrl Pts',(13.9859650302722,6.05415360782402,26.3856998103635));
#197725=CARTESIAN_POINT('Ctrl Pts',(13.3179455100711,6.05450068090647,26.4024207062655));
#197726=CARTESIAN_POINT('Ctrl Pts',(12.8983846965873,6.05474583931354,26.4095339842152));
#197727=CARTESIAN_POINT('Ctrl Pts',(12.7214916794942,6.0548552425854,26.4119359101277));
#197728=CARTESIAN_POINT('Ctrl Pts',(24.3306153040815,5.68439787375041,24.999520364779));
#197729=CARTESIAN_POINT('Ctrl Pts',(23.9937395146364,5.68450047016952,25.0563960869389));
#197730=CARTESIAN_POINT('Ctrl Pts',(23.2532513492218,5.68473208613,25.1762330861851));
#197731=CARTESIAN_POINT('Ctrl Pts',(22.1356898726048,5.68510548825202,25.3399868574337));
#197732=CARTESIAN_POINT('Ctrl Pts',(21.0046058108264,5.68551486702844,25.487626785996));
#197733=CARTESIAN_POINT('Ctrl Pts',(19.9515620086318,5.68592975056049,25.6094930567933));
#197734=CARTESIAN_POINT('Ctrl Pts',(18.972204784995,5.68635177478782,25.709407442841));
#197735=CARTESIAN_POINT('Ctrl Pts',(18.0586469698943,5.68678422366844,25.7910302127593));
#197736=CARTESIAN_POINT('Ctrl Pts',(17.1914808096379,5.6872371999134,25.8582852439393));
#197737=CARTESIAN_POINT('Ctrl Pts',(16.3489129231706,5.68772644193103,25.9141209066021));
#197738=CARTESIAN_POINT('Ctrl Pts',(15.5238467303624,5.68826500925439,25.9596300100057));
#197739=CARTESIAN_POINT('Ctrl Pts',(14.7313285404881,5.68885340478047,25.994771928022));
#197740=CARTESIAN_POINT('Ctrl Pts',(13.975303032334,5.68949699649423,26.0206122600302));
#197741=CARTESIAN_POINT('Ctrl Pts',(13.3104704031544,5.69015150152978,26.0369487735255));
#197742=CARTESIAN_POINT('Ctrl Pts',(12.892907003599,5.69062454581598,26.0438028835831));
#197743=CARTESIAN_POINT('Ctrl Pts',(12.7168550512013,5.69083778463636,26.0460908325074));
#197744=CARTESIAN_POINT('Ctrl Pts',(24.3630162360571,5.20659288105662,25.1919402103126));
#197745=CARTESIAN_POINT('Ctrl Pts',(24.0252599834025,5.20668041784063,25.248926803894));
#197746=CARTESIAN_POINT('Ctrl Pts',(23.2828369721698,5.206877136537,25.3689894656337));
#197747=CARTESIAN_POINT('Ctrl Pts',(22.1623574047083,5.20719083550134,25.5330215518489));
#197748=CARTESIAN_POINT('Ctrl Pts',(21.028322663899,5.20753051489919,25.6808727561514));
#197749=CARTESIAN_POINT('Ctrl Pts',(19.9725347576718,5.20787057012882,25.8028702232298));
#197750=CARTESIAN_POINT('Ctrl Pts',(18.9906287315922,5.20821236328445,25.9028450289943));
#197751=CARTESIAN_POINT('Ctrl Pts',(18.0746969698885,5.20855858117329,25.9844654968155));
#197752=CARTESIAN_POINT('Ctrl Pts',(17.205281478395,5.20891724155447,26.0516605273369));
#197753=CARTESIAN_POINT('Ctrl Pts',(16.3605328960871,5.20930045826319,26.1073770967695));
#197754=CARTESIAN_POINT('Ctrl Pts',(15.533337337477,5.20971780701004,26.1527021090854));
#197755=CARTESIAN_POINT('Ctrl Pts',(14.7387812442967,5.21016902385668,26.1875928106889));
#197756=CARTESIAN_POINT('Ctrl Pts',(13.9808206453823,5.21065779245632,26.2131132211816));
#197757=CARTESIAN_POINT('Ctrl Pts',(13.314296384119,5.21115042787997,26.2290869303882));
#197758=CARTESIAN_POINT('Ctrl Pts',(12.8956778765752,5.21150386260445,26.2356589161291));
#197759=CARTESIAN_POINT('Ctrl Pts',(12.7191827707982,5.21166268407498,26.237816244609));
#197760=CARTESIAN_POINT('',(12.8394085779079,5.89739861198566,26.7004956258042));
#197761=CARTESIAN_POINT('Ctrl Pts',(12.8394085779077,5.89739861044123,26.7004956258043));
#197762=CARTESIAN_POINT('Ctrl Pts',(12.978865385215,5.89737734704926,26.698478393056));
#197763=CARTESIAN_POINT('Ctrl Pts',(13.1183172375191,5.89735607288347,26.6960888218821));
#197764=CARTESIAN_POINT('Ctrl Pts',(13.2577617174235,5.89733479298957,26.6933248258401));
#197765=CARTESIAN_POINT('Ctrl Pts',(13.5013429560427,5.8972976213272,26.688496685064));
#197766=CARTESIAN_POINT('Ctrl Pts',(13.7449016993297,5.89726043189359,26.6825260614097));
#197767=CARTESIAN_POINT('Ctrl Pts',(13.9884274112633,5.89722324613149,26.675405631695));
#197768=CARTESIAN_POINT('Ctrl Pts',(14.2378766102978,5.8971851558681,26.6681120055928));
#197769=CARTESIAN_POINT('Ctrl Pts',(14.4872911514895,5.8971470696055,26.6596119576852));
#197770=CARTESIAN_POINT('Ctrl Pts',(14.7366589255081,5.89710899616406,26.6499000582214));
#197771=CARTESIAN_POINT('Ctrl Pts',(15.0062710670548,5.89706783181526,26.6393997198227));
#197772=CARTESIAN_POINT('Ctrl Pts',(15.2758285397988,5.89702668253992,26.6274827800453));
#197773=CARTESIAN_POINT('Ctrl Pts',(15.5453160652276,5.89698555422345,26.614144658198));
#197774=CARTESIAN_POINT('Ctrl Pts',(15.8257637650125,5.89694275320042,26.6002640691595));
#197775=CARTESIAN_POINT('Ctrl Pts',(16.1061357121812,5.89689997497857,26.5848443471155));
#197776=CARTESIAN_POINT('Ctrl Pts',(16.3864146289851,5.89685722156943,26.567882187073));
#197777=CARTESIAN_POINT('Ctrl Pts',(16.6687751032134,5.89681415064263,26.5507940535517));
#197778=CARTESIAN_POINT('Ctrl Pts',(16.9510411600988,5.89677110499451,26.5321404863971));
#197779=CARTESIAN_POINT('Ctrl Pts',(17.233195201301,5.89672808535511,26.5119194625399));
#197780=CARTESIAN_POINT('Ctrl Pts',(17.5205377154249,5.8966842746365,26.4913265984131));
#197781=CARTESIAN_POINT('Ctrl Pts',(17.8077640563069,5.89664049095717,26.4691081002695));
#197782=CARTESIAN_POINT('Ctrl Pts',(18.0948557044224,5.89659673427619,26.4452628778317));
#197783=CARTESIAN_POINT('Ctrl Pts',(18.4001781742866,5.89655019896966,26.4199034420662));
#197784=CARTESIAN_POINT('Ctrl Pts',(18.7053483017824,5.89650369423666,26.3927041226093));
#197785=CARTESIAN_POINT('Ctrl Pts',(19.0103437293724,5.89645721959258,26.3636646143415));
#197786=CARTESIAN_POINT('Ctrl Pts',(19.3395762596073,5.89640705174233,26.3323174205187));
#197787=CARTESIAN_POINT('Ctrl Pts',(19.6686052209123,5.89635691898451,26.2988259481108));
#197788=CARTESIAN_POINT('Ctrl Pts',(19.9974024632025,5.89630682143806,26.2631908772125));
#197789=CARTESIAN_POINT('Ctrl Pts',(20.3512428119021,5.89625290817182,26.224841632478));
#197790=CARTESIAN_POINT('Ctrl Pts',(20.7048147992034,5.89619903571901,26.1840098159366));
#197791=CARTESIAN_POINT('Ctrl Pts',(21.0580833910711,5.89614520429734,26.1406974143355));
#197792=CARTESIAN_POINT('Ctrl Pts',(21.4379064050069,5.89608732648671,26.0941293148905));
#197793=CARTESIAN_POINT('Ctrl Pts',(21.8173786981371,5.89602949614161,26.0446936943534));
#197794=CARTESIAN_POINT('Ctrl Pts',(22.1964567870236,5.89597171481046,25.9923942785552));
#197795=CARTESIAN_POINT('Ctrl Pts',(22.604623921266,5.89590949955436,25.9360815997307));
#197796=CARTESIAN_POINT('Ctrl Pts',(23.0123340304789,5.89584734115505,25.8764487482669));
#197797=CARTESIAN_POINT('Ctrl Pts',(23.4195329612087,5.8957852418358,25.8135018051192));
#197798=CARTESIAN_POINT('Ctrl Pts',(23.5060890287782,5.89577204172087,25.8001215149139));
#197799=CARTESIAN_POINT('Ctrl Pts',(23.5926219994068,5.89575884428498,25.7865914817905));
#197800=CARTESIAN_POINT('Ctrl Pts',(23.6791313546498,5.89574564958042,25.7729117770856));
#197801=CARTESIAN_POINT('',(12.8364734360728,5.39668730976942,26.2005034880629));
#197802=CARTESIAN_POINT('Ctrl Pts',(24.1320935938037,5.39202800911165,25.1929388295906));
#197803=CARTESIAN_POINT('Ctrl Pts',(23.8692805668799,5.39208147580309,25.2364753593956));
#197804=CARTESIAN_POINT('Ctrl Pts',(23.6062358624532,5.39213696944375,25.2786183568893));
#197805=CARTESIAN_POINT('Ctrl Pts',(23.3429743175463,5.39219462344889,25.319365555453));
#197806=CARTESIAN_POINT('Ctrl Pts',(22.938472987398,5.39228320881989,25.3819736208453));
#197807=CARTESIAN_POINT('Ctrl Pts',(22.5334597330952,5.39237689444377,25.4412864389423));
#197808=CARTESIAN_POINT('Ctrl Pts',(22.1279885345329,5.39247638386584,25.4972969216119));
#197809=CARTESIAN_POINT('Ctrl Pts',(21.7514174499416,5.39256878214246,25.5493152358157));
#197810=CARTESIAN_POINT('Ctrl Pts',(21.3744513750354,5.39266618636674,25.5984851887105));
#197811=CARTESIAN_POINT('Ctrl Pts',(20.997133641946,5.39276939140478,25.6448020226263));
#197812=CARTESIAN_POINT('Ctrl Pts',(20.6461976117442,5.39286538044294,25.6878804268477));
#197813=CARTESIAN_POINT('Ctrl Pts',(20.2949573794925,5.39296638747899,25.7284907390468));
#197814=CARTESIAN_POINT('Ctrl Pts',(19.9434478391569,5.39307329999772,25.7666298993644));
#197815=CARTESIAN_POINT('Ctrl Pts',(19.6168182716761,5.39317264520918,25.802069556071));
#197816=CARTESIAN_POINT('Ctrl Pts',(19.2899561703997,5.39327708950424,25.835375498911));
#197817=CARTESIAN_POINT('Ctrl Pts',(18.9628895494526,5.3933876081355,25.8665459264616));
#197818=CARTESIAN_POINT('Ctrl Pts',(18.659901939175,5.39348999026174,25.8954215522514));
#197819=CARTESIAN_POINT('Ctrl Pts',(18.3567388146747,5.39359758524768,25.9224645262293));
#197820=CARTESIAN_POINT('Ctrl Pts',(18.0534223966384,5.39371144566246,25.9476739872208));
#197821=CARTESIAN_POINT('Ctrl Pts',(17.7682180302731,5.39381850708608,25.9713781058276));
#197822=CARTESIAN_POINT('Ctrl Pts',(17.4828781311432,5.39393110801839,25.9934611443079));
#197823=CARTESIAN_POINT('Ctrl Pts',(17.1974210687171,5.39405042708751,26.0139229210679));
#197824=CARTESIAN_POINT('Ctrl Pts',(16.917119228259,5.39416759130972,26.0340151676432));
#197825=CARTESIAN_POINT('Ctrl Pts',(16.6367044181294,5.39429123320772,26.0525441822132));
#197826=CARTESIAN_POINT('Ctrl Pts',(16.3561940399295,5.39442286234333,26.0695103906523));
#197827=CARTESIAN_POINT('Ctrl Pts',(16.0777522062767,5.39455352081788,26.0863514865797));
#197828=CARTESIAN_POINT('Ctrl Pts',(15.7992162088421,5.39469204916671,26.101652740351));
#197829=CARTESIAN_POINT('Ctrl Pts',(15.5206030444958,5.39484048206319,26.1154153371816));
#197830=CARTESIAN_POINT('Ctrl Pts',(15.2528788065327,5.39498311381621,26.1286400559687));
#197831=CARTESIAN_POINT('Ctrl Pts',(14.9850833155626,5.39513489105559,26.1404440370472));
#197832=CARTESIAN_POINT('Ctrl Pts',(14.7172314720413,5.3952983422657,26.1508292562181));
#197833=CARTESIAN_POINT('Ctrl Pts',(14.4694920934348,5.39544952024784,26.1604346698314));
#197834=CARTESIAN_POINT('Ctrl Pts',(14.221704507358,5.39561068487089,26.1688263863448));
#197835=CARTESIAN_POINT('Ctrl Pts',(13.9738803533396,5.39578465404134,26.1760069555992));
#197836=CARTESIAN_POINT('Ctrl Pts',(13.7319412466463,5.39595449198913,26.1830170088277));
#197837=CARTESIAN_POINT('Ctrl Pts',(13.4899672881405,5.39613653357023,26.1888727537459));
#197838=CARTESIAN_POINT('Ctrl Pts',(13.247968346021,5.39633445028869,26.1935777819816));
#197839=CARTESIAN_POINT('Ctrl Pts',(13.1108106572576,5.3964466235054,26.1962444498303));
#197840=CARTESIAN_POINT('Ctrl Pts',(12.9736449430602,5.39656389626003,26.1985414752944));
#197841=CARTESIAN_POINT('Ctrl Pts',(12.8364733309994,5.39668726193876,26.2004698775043));
#197842=CARTESIAN_POINT('Ctrl Pts',(12.8364735411381,5.39668730494774,26.2005001112481));
#197843=CARTESIAN_POINT('Ctrl Pts',(12.8365802116657,5.40689691915223,26.2004855778361));
#197844=CARTESIAN_POINT('Ctrl Pts',(12.8366728002514,5.41800675273605,26.2007789660565));
#197845=CARTESIAN_POINT('Ctrl Pts',(12.8367545361347,5.43003901045244,26.2015661116015));
#197846=CARTESIAN_POINT('Ctrl Pts',(12.8368372536005,5.44221576596337,26.2023627101352));
#197847=CARTESIAN_POINT('Ctrl Pts',(12.8369088562986,5.4553383123174,26.2036648092431));
#197848=CARTESIAN_POINT('Ctrl Pts',(12.8369726859527,5.46939516975329,26.2057102064975));
#197849=CARTESIAN_POINT('Ctrl Pts',(12.8370307844566,5.4821898871767,26.2075719512016));
#197850=CARTESIAN_POINT('Ctrl Pts',(12.8370824431566,5.49575899738305,26.2100501579817));
#197851=CARTESIAN_POINT('Ctrl Pts',(12.8371301763662,5.51005665366925,26.2133566656145));
#197852=CARTESIAN_POINT('Ctrl Pts',(12.8371348850277,5.51146705168637,26.2136828373811));
#197853=CARTESIAN_POINT('Ctrl Pts',(12.8371395554853,5.51288450424985,26.2140170930508));
#197854=CARTESIAN_POINT('Ctrl Pts',(12.8371441901489,5.51430894346505,26.2143596513076));
#197855=CARTESIAN_POINT('Ctrl Pts',(12.8371901359835,5.52843015159949,26.2177556097957));
#197856=CARTESIAN_POINT('Ctrl Pts',(12.8372330303541,5.54325645337966,26.2219703074347));
#197857=CARTESIAN_POINT('Ctrl Pts',(12.8372758049428,5.55865674102294,26.2272175326799));
#197858=CARTESIAN_POINT('Ctrl Pts',(12.8373172842867,5.57359069704222,26.2323058682259));
#197859=CARTESIAN_POINT('Ctrl Pts',(12.8373586510392,5.58906470641203,26.2383658637486));
#197860=CARTESIAN_POINT('Ctrl Pts',(12.8374025712344,5.60491127153362,26.2455945354926));
#197861=CARTESIAN_POINT('Ctrl Pts',(12.837444615926,5.62008114817905,26.2525145246402));
#197862=CARTESIAN_POINT('Ctrl Pts',(12.8374890006439,5.6355924697301,26.2605062116231));
#197863=CARTESIAN_POINT('Ctrl Pts',(12.8375380571269,5.65125151621074,26.2697341850513));
#197864=CARTESIAN_POINT('Ctrl Pts',(12.8375623119908,5.658993776121,26.2742967469426));
#197865=CARTESIAN_POINT('Ctrl Pts',(12.8375877087939,5.66677140882956,26.2791613372761));
#197866=CARTESIAN_POINT('Ctrl Pts',(12.8376145286813,5.67455650920573,26.2843462067343));
#197867=CARTESIAN_POINT('Ctrl Pts',(12.8376641090622,5.68894837579844,26.2939311762193));
#197868=CARTESIAN_POINT('Ctrl Pts',(12.8377194987136,5.70337454437014,26.3046195691391));
#197869=CARTESIAN_POINT('Ctrl Pts',(12.8377802533655,5.71758109220609,26.3164640106358));
#197870=CARTESIAN_POINT('Ctrl Pts',(12.8378400310757,5.73155919711845,26.3281179921506));
#197871=CARTESIAN_POINT('Ctrl Pts',(12.8379050025278,5.74532399144667,26.3408914739098));
#197872=CARTESIAN_POINT('Ctrl Pts',(12.837974742827,5.75862236629159,26.3547864914634));
#197873=CARTESIAN_POINT('Ctrl Pts',(12.8380446489559,5.77195236226102,26.3687145488498));
#197874=CARTESIAN_POINT('Ctrl Pts',(12.8381193465155,5.78481291593788,26.3837697540068));
#197875=CARTESIAN_POINT('Ctrl Pts',(12.8381984075411,5.79694890310236,26.3999006825386));
#197876=CARTESIAN_POINT('Ctrl Pts',(12.8382774685668,5.80908489026685,26.4160316110704));
#197877=CARTESIAN_POINT('Ctrl Pts',(12.8383608929225,5.82049541835391,26.4332382690084));
#197878=CARTESIAN_POINT('Ctrl Pts',(12.8384482545625,5.83093794585268,26.4514137300411));
#197879=CARTESIAN_POINT('Ctrl Pts',(12.8385255369825,5.84017568218586,26.4674922241389));
#197880=CARTESIAN_POINT('Ctrl Pts',(12.838605503077,5.84864731383962,26.4843162967609));
#197881=CARTESIAN_POINT('Ctrl Pts',(12.8386853965744,5.85619501947223,26.501738547318));
#197882=CARTESIAN_POINT('Ctrl Pts',(12.8387648313864,5.86369939214396,26.5190607730809));
#197883=CARTESIAN_POINT('Ctrl Pts',(12.8388441943513,5.87028988501388,26.5369737099444));
#197884=CARTESIAN_POINT('Ctrl Pts',(12.8389207825226,5.87585154143575,26.5553002039432));
#197885=CARTESIAN_POINT('Ctrl Pts',(12.8389971975716,5.88140062611858,26.5735852721719));
#197886=CARTESIAN_POINT('Ctrl Pts',(12.839070850301,5.88592515135442,26.5922812915477));
#197887=CARTESIAN_POINT('Ctrl Pts',(12.8391390632041,5.8893578377533,26.6111902474183));
#197888=CARTESIAN_POINT('Ctrl Pts',(12.8392073058794,5.89279202238055,26.6301074562811));
#197889=CARTESIAN_POINT('Ctrl Pts',(12.8392701039521,5.89513323946067,26.649236972794));
#197890=CARTESIAN_POINT('Ctrl Pts',(12.8393247842053,5.89636525362483,26.6683701157099));
#197891=CARTESIAN_POINT('Ctrl Pts',(12.8393554198353,5.89705551250205,26.6790898153134));
#197892=CARTESIAN_POINT('Ctrl Pts',(12.8393835074177,5.89739853156124,26.689810535703));
#197893=CARTESIAN_POINT('Ctrl Pts',(12.8394085779081,5.89739861277029,26.7004956258041));
#197894=CARTESIAN_POINT('Ctrl Pts',(12.7270046164329,2.93415142021757,26.8900920254067));
#197895=CARTESIAN_POINT('Ctrl Pts',(12.9280662557924,2.93406037807088,26.8874255447082));
#197896=CARTESIAN_POINT('Ctrl Pts',(13.4031345968005,2.93385737573274,26.8793009067623));
#197897=CARTESIAN_POINT('Ctrl Pts',(14.1514805072594,2.93357250917524,26.8596581791372));
#197898=CARTESIAN_POINT('Ctrl Pts',(14.9685436095864,2.93329403804734,26.8295378433943));
#197899=CARTESIAN_POINT('Ctrl Pts',(15.7806290069278,2.9330416953826,26.790996102178));
#197900=CARTESIAN_POINT('Ctrl Pts',(16.5956972961338,2.9328074180593,26.7437040511157));
#197901=CARTESIAN_POINT('Ctrl Pts',(17.4356327511003,2.93258174930159,26.6859537925316));
#197902=CARTESIAN_POINT('Ctrl Pts',(18.3295998201902,2.93235567204917,26.6144011196612));
#197903=CARTESIAN_POINT('Ctrl Pts',(19.2993737389063,2.93212374432855,26.5248919087605));
#197904=CARTESIAN_POINT('Ctrl Pts',(20.353111368609,2.93188440518193,26.413447729054));
#197905=CARTESIAN_POINT('Ctrl Pts',(21.4939180879212,2.9316371484488,26.2760835557515));
#197906=CARTESIAN_POINT('Ctrl Pts',(22.7323695340805,2.9313798329153,26.1072580373762));
#197907=CARTESIAN_POINT('Ctrl Pts',(23.7347636893193,2.93117938269432,25.9530996647733));
#197908=CARTESIAN_POINT('Ctrl Pts',(24.3270381443622,2.9310634723457,25.854826443187));
#197909=CARTESIAN_POINT('Ctrl Pts',(24.4705628418859,2.93103552520833,25.8305887755157));
#197910=CARTESIAN_POINT('Ctrl Pts',(12.7209875200482,2.73997795383224,26.4119357882402));
#197911=CARTESIAN_POINT('Ctrl Pts',(12.9208047960194,2.74004060209677,26.4092225554286));
#197912=CARTESIAN_POINT('Ctrl Pts',(13.3929253504116,2.7401704153084,26.4010115282464));
#197913=CARTESIAN_POINT('Ctrl Pts',(14.136607507805,2.74032219746189,26.3813122180139));
#197914=CARTESIAN_POINT('Ctrl Pts',(14.9485611714232,2.74043836513272,26.3512188729482));
#197915=CARTESIAN_POINT('Ctrl Pts',(15.7555561147283,2.74051643337771,26.3127838999911));
#197916=CARTESIAN_POINT('Ctrl Pts',(16.5655064142123,2.74056557538614,26.265673344636));
#197917=CARTESIAN_POINT('Ctrl Pts',(17.4001608310204,2.74059188216697,26.2081836708126));
#197918=CARTESIAN_POINT('Ctrl Pts',(18.2885013027343,2.74059801041048,26.1369869761965));
#197919=CARTESIAN_POINT('Ctrl Pts',(19.2521662846875,2.74058393834821,26.0479531488011));
#197920=CARTESIAN_POINT('Ctrl Pts',(20.2992613728849,2.74054887772806,25.9371285874182));
#197921=CARTESIAN_POINT('Ctrl Pts',(21.4328725344134,2.74049235840337,25.800553446622));
#197922=CARTESIAN_POINT('Ctrl Pts',(22.6635088546979,2.74041357128894,25.6327208554208));
#197923=CARTESIAN_POINT('Ctrl Pts',(23.6595750451662,2.74033749677258,25.479485181839));
#197924=CARTESIAN_POINT('Ctrl Pts',(24.2481098069716,2.74028855877319,25.3818052796008));
#197925=CARTESIAN_POINT('Ctrl Pts',(24.3907282310421,2.74027647898194,25.3577142152669));
#197926=CARTESIAN_POINT('Ctrl Pts',(12.7164619061967,3.10399692593577,26.0460906927594));
#197927=CARTESIAN_POINT('Ctrl Pts',(12.9153291597251,3.10417716378879,26.0435062160504));
#197928=CARTESIAN_POINT('Ctrl Pts',(13.3852017919392,3.10456144074337,26.0355852213854));
#197929=CARTESIAN_POINT('Ctrl Pts',(14.1253350834821,3.10504660623295,26.0163092981188));
#197930=CARTESIAN_POINT('Ctrl Pts',(14.9334078343012,3.10546370537736,25.9866576431495));
#197931=CARTESIAN_POINT('Ctrl Pts',(15.736541634147,3.10579346650243,25.9486560751873));
#197932=CARTESIAN_POINT('Ctrl Pts',(16.5426140706348,3.10605831290857,25.9019852127309));
#197933=CARTESIAN_POINT('Ctrl Pts',(17.373270548301,3.10627624670261,25.844961400104));
#197934=CARTESIAN_POINT('Ctrl Pts',(18.2573545881807,3.10645884141877,25.7742814964958));
#197935=CARTESIAN_POINT('Ctrl Pts',(19.2164011963537,3.10661022342131,25.6858392906162));
#197936=CARTESIAN_POINT('Ctrl Pts',(20.2584773055614,3.10673020897966,25.5757007267754));
#197937=CARTESIAN_POINT('Ctrl Pts',(21.38665426533,3.1068183740912,25.4399249741265));
#197938=CARTESIAN_POINT('Ctrl Pts',(22.6113909393098,3.10687493642135,25.2730325743801));
#197939=CARTESIAN_POINT('Ctrl Pts',(23.6026818783483,3.10689310925625,25.1206261566935));
#197940=CARTESIAN_POINT('Ctrl Pts',(24.1883951310301,3.10689490525078,25.0234655579575));
#197941=CARTESIAN_POINT('Ctrl Pts',(24.33032982444,3.10689484728655,24.9995020806944));
#197942=CARTESIAN_POINT('Ctrl Pts',(12.7189357691663,3.58317133229264,26.2378162662734));
#197943=CARTESIAN_POINT('Ctrl Pts',(12.9183035862032,3.58328994341676,26.2353793485846));
#197944=CARTESIAN_POINT('Ctrl Pts',(13.3893640418517,3.58354063118085,26.2277718181732));
#197945=CARTESIAN_POINT('Ctrl Pts',(14.1313825772258,3.58385016189473,26.2088839595258));
#197946=CARTESIAN_POINT('Ctrl Pts',(14.9415262883155,3.5841082324373,26.1795511254422));
#197947=CARTESIAN_POINT('Ctrl Pts',(15.7467275418464,3.58430463846091,26.1417821148055));
#197948=CARTESIAN_POINT('Ctrl Pts',(16.5548818772683,3.58445494896444,26.095274004259));
#197949=CARTESIAN_POINT('Ctrl Pts',(17.3876892914008,3.58457093574032,26.0383543434277));
#197950=CARTESIAN_POINT('Ctrl Pts',(18.2740674456258,3.58465948700982,25.9677230720551));
#197951=CARTESIAN_POINT('Ctrl Pts',(19.2356071328333,3.58472255202884,25.8792686801795));
#197952=CARTESIAN_POINT('Ctrl Pts',(20.2803962801063,3.58475964880441,25.7690475851781));
#197953=CARTESIAN_POINT('Ctrl Pts',(21.4115142047216,3.58477035367599,25.633108664011));
#197954=CARTESIAN_POINT('Ctrl Pts',(22.6394470015602,3.58475435768497,25.4659594400644));
#197955=CARTESIAN_POINT('Ctrl Pts',(23.6333272232054,3.58472194386351,25.3132795715575));
#197956=CARTESIAN_POINT('Ctrl Pts',(24.2205711284878,3.58469648884864,25.2159322311184));
#197957=CARTESIAN_POINT('Ctrl Pts',(24.362876783319,3.58468997291482,25.1919220426468));
#197958=CARTESIAN_POINT('',(12.8389556418501,2.89739864740142,26.7004876395056));
#197959=CARTESIAN_POINT('',(12.8355666001374,3.39832353964852,26.2005006522826));
#197960=CARTESIAN_POINT('Ctrl Pts',(12.8389556418499,2.89739864633889,26.7004876395055));
#197961=CARTESIAN_POINT('Ctrl Pts',(12.8387196404155,2.89739914009218,26.6814217543692));
#197962=CARTESIAN_POINT('Ctrl Pts',(12.8384843456879,2.89849449063747,26.6622446589756));
#197963=CARTESIAN_POINT('Ctrl Pts',(12.8382523888971,2.90069685958387,26.6431652951605));
#197964=CARTESIAN_POINT('Ctrl Pts',(12.8380203331256,2.90290016832513,26.6240777897995));
#197965=CARTESIAN_POINT('Ctrl Pts',(12.8377916181336,2.90621139707748,26.6050889321022));
#197966=CARTESIAN_POINT('Ctrl Pts',(12.8375688705794,2.91059064429317,26.5864042491812));
#197967=CARTESIAN_POINT('Ctrl Pts',(12.8373459005672,2.91497426506151,26.567700905874));
#197968=CARTESIAN_POINT('Ctrl Pts',(12.8371289098775,2.92042777201191,26.5493031366278));
#197969=CARTESIAN_POINT('Ctrl Pts',(12.8369205254458,2.92686130386257,26.5314011285126));
#197970=CARTESIAN_POINT('Ctrl Pts',(12.8367109311347,2.93333218877901,26.5133951813944));
#197971=CARTESIAN_POINT('Ctrl Pts',(12.8365100432403,2.94079406973132,26.4958914792732));
#197972=CARTESIAN_POINT('Ctrl Pts',(12.8363205278444,2.94911042113045,26.4790559933075));
#197973=CARTESIAN_POINT('Ctrl Pts',(12.8362085512014,2.95402420191832,26.469108615723));
#197974=CARTESIAN_POINT('Ctrl Pts',(12.8361005447181,2.95923546157009,26.4593939380023));
#197975=CARTESIAN_POINT('Ctrl Pts',(12.8359970573954,2.96470982188346,26.4499403308976));
#197976=CARTESIAN_POINT('Ctrl Pts',(12.835796901655,2.97529783028828,26.4316560262938));
#197977=CARTESIAN_POINT('Ctrl Pts',(12.8356141326434,2.98686129389484,26.4143674234584));
#197978=CARTESIAN_POINT('Ctrl Pts',(12.8354490237553,2.99914921016581,26.3981803948523));
#197979=CARTESIAN_POINT('Ctrl Pts',(12.8352868708758,3.01121713109563,26.382283168911));
#197980=CARTESIAN_POINT('Ctrl Pts',(12.8351417512906,3.02398289394836,26.3674482325706));
#197981=CARTESIAN_POINT('Ctrl Pts',(12.8350139222845,3.03719767341021,26.3537219315409));
#197982=CARTESIAN_POINT('Ctrl Pts',(12.8348825978396,3.05077380632301,26.3396202896848));
#197983=CARTESIAN_POINT('Ctrl Pts',(12.8347695223843,3.06482301132324,26.326688705693));
#197984=CARTESIAN_POINT('Ctrl Pts',(12.8346749751046,3.07907688372547,26.3149211402284));
#197985=CARTESIAN_POINT('Ctrl Pts',(12.8345804278249,3.09333075612771,26.3031535747638));
#197986=CARTESIAN_POINT('Ctrl Pts',(12.8345044086145,3.10778859828275,26.2925495115302));
#197987=CARTESIAN_POINT('Ctrl Pts',(12.8344471986547,3.12219509010334,26.2830519783402));
#197988=CARTESIAN_POINT('Ctrl Pts',(12.834384440791,3.13799864339247,26.2726334271931));
#197989=CARTESIAN_POINT('Ctrl Pts',(12.8343431517518,3.15374844086298,26.2635365941884));
#197990=CARTESIAN_POINT('Ctrl Pts',(12.8343208678555,3.16922569394373,26.2555988729039));
#197991=CARTESIAN_POINT('Ctrl Pts',(12.8342979376205,3.18515186077709,26.247430920051));
#197992=CARTESIAN_POINT('Ctrl Pts',(12.8342951310125,3.20078955542247,26.2404894538945));
#197993=CARTESIAN_POINT('Ctrl Pts',(12.8343097720799,3.21595536956614,26.234583363108));
#197994=CARTESIAN_POINT('Ctrl Pts',(12.8343250837735,3.23181584557562,26.2284067470463));
#197995=CARTESIAN_POINT('Ctrl Pts',(12.8343594781357,3.24716038340346,26.2233616920802));
#197996=CARTESIAN_POINT('Ctrl Pts',(12.8344099031531,3.26183657879447,26.2192277618375));
#197997=CARTESIAN_POINT('Ctrl Pts',(12.8344337488277,3.26877685958912,26.2172728521416));
#197998=CARTESIAN_POINT('Ctrl Pts',(12.8344611795342,3.27556847233271,26.2155217515421));
#197999=CARTESIAN_POINT('Ctrl Pts',(12.8344918731156,3.28219924123009,26.2139517833069));
#198000=CARTESIAN_POINT('Ctrl Pts',(12.8345589282131,3.29668522934795,26.2105219335335));
#198001=CARTESIAN_POINT('Ctrl Pts',(12.8346410815205,3.31041644053696,26.2079504677781));
#198002=CARTESIAN_POINT('Ctrl Pts',(12.8347366471599,3.32334274876248,26.2060145614127));
#198003=CARTESIAN_POINT('Ctrl Pts',(12.8348353926097,3.3366991614804,26.2040142405208));
#198004=CARTESIAN_POINT('Ctrl Pts',(12.8349484579098,3.34919698100925,26.2026921431095));
#198005=CARTESIAN_POINT('Ctrl Pts',(12.8350739897517,3.36082364304317,26.2018393560217));
#198006=CARTESIAN_POINT('Ctrl Pts',(12.8352053634818,3.37299137624718,26.2009468826932));
#198007=CARTESIAN_POINT('Ctrl Pts',(12.835350391175,3.38420569895317,26.2005681652574));
#198008=CARTESIAN_POINT('Ctrl Pts',(12.8355069538021,3.39448663772804,26.2005082799484));
#198009=CARTESIAN_POINT('Ctrl Pts',(12.8355266546695,3.39578032712716,26.2005007443535));
#198010=CARTESIAN_POINT('Ctrl Pts',(12.8355465381878,3.39705927184815,26.2004983149214));
#198011=CARTESIAN_POINT('Ctrl Pts',(12.8355666001394,3.39832353964782,26.2005006526246));
#198012=CARTESIAN_POINT('',(24.1325811646348,3.40116683486286,25.1928238500881));
#198013=CARTESIAN_POINT('Ctrl Pts',(12.83556646468,3.39832358031501,26.2004786700778));
#198014=CARTESIAN_POINT('Ctrl Pts',(12.9958006265796,3.39843773616209,26.198227383745));
#198015=CARTESIAN_POINT('Ctrl Pts',(13.1560268455443,3.39854347917225,26.1954731186434));
#198016=CARTESIAN_POINT('Ctrl Pts',(13.3162417792355,3.39864239953485,26.1922142779299));
#198017=CARTESIAN_POINT('Ctrl Pts',(13.5877921635139,3.39881006094927,26.1866908262289));
#198018=CARTESIAN_POINT('Ctrl Pts',(13.8593101282604,3.39895812273625,26.179717864785));
#198019=CARTESIAN_POINT('Ctrl Pts',(14.1307815827019,3.39909165989766,26.17129062841));
#198020=CARTESIAN_POINT('Ctrl Pts',(14.4016584618805,3.39922490458648,26.162881849321));
#198021=CARTESIAN_POINT('Ctrl Pts',(14.6724890342584,3.39934368820565,26.1530251586993));
#198022=CARTESIAN_POINT('Ctrl Pts',(14.9432579785922,3.39945153929278,26.1417175969964));
#198023=CARTESIAN_POINT('Ctrl Pts',(15.2106933961538,3.39955806258985,26.1305492464567));
#198024=CARTESIAN_POINT('Ctrl Pts',(15.4780686937735,3.39965392088658,26.1179655292987));
#198025=CARTESIAN_POINT('Ctrl Pts',(15.7453691610893,3.39974155721947,26.1039647555046));
#198026=CARTESIAN_POINT('Ctrl Pts',(16.0120202802381,3.39982898065941,26.0899979935357));
#198027=CARTESIAN_POINT('Ctrl Pts',(16.2785969322074,3.39990822203333,26.0746210514609));
#198028=CARTESIAN_POINT('Ctrl Pts',(16.5450843469522,3.39998108945196,26.0578330498234));
#198029=CARTESIAN_POINT('Ctrl Pts',(16.818948872951,3.40005597404243,26.0405803097068));
#198030=CARTESIAN_POINT('Ctrl Pts',(17.0927191526714,3.40012412689632,26.0218373046143));
#198031=CARTESIAN_POINT('Ctrl Pts',(17.3663791029484,3.40018704353668,26.0016037343843));
#198032=CARTESIAN_POINT('Ctrl Pts',(17.6584933326509,3.40025420296556,25.9800057118168));
#198033=CARTESIAN_POINT('Ctrl Pts',(17.9504818510418,3.40031539616149,25.9567093130579));
#198034=CARTESIAN_POINT('Ctrl Pts',(18.2423250299148,3.40037202763014,25.9317148184066));
#198035=CARTESIAN_POINT('Ctrl Pts',(18.5625756869212,3.40043417150198,25.9042874056277));
#198036=CARTESIAN_POINT('Ctrl Pts',(18.8826513332025,3.40049082236547,25.8748152289429));
#198037=CARTESIAN_POINT('Ctrl Pts',(19.202525894033,3.40054341910573,25.8432994108472));
#198038=CARTESIAN_POINT('Ctrl Pts',(19.551610981404,3.4006008189121,25.8089056094616));
#198039=CARTESIAN_POINT('Ctrl Pts',(19.9004565807402,3.40065339035505,25.7720778792383));
#198040=CARTESIAN_POINT('Ctrl Pts',(20.2490287416995,3.40070259106625,25.7328185620445));
#198041=CARTESIAN_POINT('Ctrl Pts',(20.6245043432404,3.4007555891786,25.6905291385321));
#198042=CARTESIAN_POINT('Ctrl Pts',(20.9996626685802,3.40080467616502,25.6454182943226));
#198043=CARTESIAN_POINT('Ctrl Pts',(21.3744614029521,3.40085128817591,25.597489952391));
#198044=CARTESIAN_POINT('Ctrl Pts',(21.7811908480595,3.40090187126393,25.545478389568));
#198045=CARTESIAN_POINT('Ctrl Pts',(22.1874968220916,3.40094953971175,25.4901488100658));
#198046=CARTESIAN_POINT('Ctrl Pts',(22.5933253400032,3.40099576274199,25.4315074346248));
#198047=CARTESIAN_POINT('Ctrl Pts',(23.0394072424345,3.40104657054951,25.3670495289742));
#198048=CARTESIAN_POINT('Ctrl Pts',(23.4849122754365,3.4010956319942,25.2985902631328));
#198049=CARTESIAN_POINT('Ctrl Pts',(23.9297687821207,3.40114453195497,25.226139502867));
#198050=CARTESIAN_POINT('Ctrl Pts',(23.9973880303551,3.40115196486508,25.215126814799));
#198051=CARTESIAN_POINT('Ctrl Pts',(24.0649922945644,3.40115939404342,25.2040219043485));
#198052=CARTESIAN_POINT('Ctrl Pts',(24.1325813239591,3.40116682413367,25.1928248118108));
#198053=CARTESIAN_POINT('Ctrl Pts',(24.1325811646348,3.40116683486286,25.1928238500881));
#198054=CARTESIAN_POINT('Ctrl Pts',(24.1211577084071,3.39000509670043,25.1945987825226));
#198055=CARTESIAN_POINT('Ctrl Pts',(24.0980700538189,3.36839496017063,25.1981138912043));
#198056=CARTESIAN_POINT('Ctrl Pts',(24.0469268262364,3.3182102903902,25.2127630140838));
#198057=CARTESIAN_POINT('Ctrl Pts',(24.0271405237912,3.29850742018422,25.2192913395523));
#198058=CARTESIAN_POINT('Ctrl Pts',(23.9936244811718,3.26462853106491,25.2332545573607));
#198059=CARTESIAN_POINT('Ctrl Pts',(23.9818140538181,3.25261988060447,25.2386108339111));
#198060=CARTESIAN_POINT('Ctrl Pts',(23.9631824525835,3.23362236481614,25.2479648891907));
#198061=CARTESIAN_POINT('Ctrl Pts',(23.9536377308129,3.22387843720975,25.2529723323167));
#198062=CARTESIAN_POINT('Ctrl Pts',(23.9437578962348,3.21379358148718,25.2585290801851));
#198063=CARTESIAN_POINT('Ctrl Pts',(23.9370978053941,3.2069983786154,25.2623617766138));
#198064=CARTESIAN_POINT('Ctrl Pts',(23.9323061748102,3.20211295089564,25.2651995040793));
#198065=CARTESIAN_POINT('Ctrl Pts',(23.8986750983844,3.16784478781656,25.2854347508143));
#198066=CARTESIAN_POINT('Ctrl Pts',(23.871099613766,3.13888086079189,25.3064651402131));
#198067=CARTESIAN_POINT('Ctrl Pts',(23.8354465383243,3.10095753243786,25.3384810424082));
#198068=CARTESIAN_POINT('Ctrl Pts',(23.8245141275414,3.0892225793697,25.3492318023039));
#198069=CARTESIAN_POINT('Ctrl Pts',(23.8044938489822,3.06751962450733,25.3705131940131));
#198070=CARTESIAN_POINT('Ctrl Pts',(23.7962397567853,3.05848139182118,25.3799992746617));
#198071=CARTESIAN_POINT('Ctrl Pts',(23.7150179149544,2.96783127223506,25.4817097862949));
#198072=CARTESIAN_POINT('Ctrl Pts',(23.6806510941619,2.91944849575927,25.5907404174464));
#198073=CARTESIAN_POINT('Ctrl Pts',(23.6792904008876,2.90312644150632,25.6860687233604));
#198074=CARTESIAN_POINT('Ctrl Pts',(23.6786736987014,2.89574569688784,25.7729004476828));
#198075=CARTESIAN_POINT('Ctrl Pts',(23.3410436275557,2.89579717279689,25.826290000593));
#198076=CARTESIAN_POINT('Ctrl Pts',(23.0030539160956,2.89584871686442,25.877399759127));
#198077=CARTESIAN_POINT('Ctrl Pts',(22.6647354622647,2.89590032139699,25.9262259197344));
#198078=CARTESIAN_POINT('Ctrl Pts',(22.2562062435302,2.89596263534762,25.9851849065141));
#198079=CARTESIAN_POINT('Ctrl Pts',(21.8471976772458,2.89602503759994,26.0408141211731));
#198080=CARTESIAN_POINT('Ctrl Pts',(21.4377642131069,2.89608751351395,26.0931083599698));
#198081=CARTESIAN_POINT('Ctrl Pts',(21.0604751484972,2.89614508447784,26.1412970064));
#198082=CARTESIAN_POINT('Ctrl Pts',(20.6828252840711,2.89620271802491,26.186653775361));
#198083=CARTESIAN_POINT('Ctrl Pts',(20.3048573212491,2.89626040188466,26.229175833374));
#198084=CARTESIAN_POINT('Ctrl Pts',(19.953972507293,2.89631395242978,26.2686509896902));
#198085=CARTESIAN_POINT('Ctrl Pts',(19.6028135481377,2.89636754637328,26.3056831208097));
#198086=CARTESIAN_POINT('Ctrl Pts',(19.2514147321607,2.89642117324405,26.34027107059));
#198087=CARTESIAN_POINT('Ctrl Pts',(18.9294209379275,2.89647031262348,26.3719647038013));
#198088=CARTESIAN_POINT('Ctrl Pts',(18.607225749712,2.89651947967911,26.4016060984717));
#198089=CARTESIAN_POINT('Ctrl Pts',(18.2848555355881,2.89656866608965,26.429195366362));
#198090=CARTESIAN_POINT('Ctrl Pts',(17.9910815033439,2.89661348936889,26.4543372998276));
#198091=CARTESIAN_POINT('Ctrl Pts',(17.6971621196628,2.89665832874434,26.4777750308608));
#198092=CARTESIAN_POINT('Ctrl Pts',(17.4031172722001,2.89670317795014,26.4995095315256));
#198093=CARTESIAN_POINT('Ctrl Pts',(17.1276492289834,2.89674519372795,26.5198709166005));
#198094=CARTESIAN_POINT('Ctrl Pts',(16.8520710740204,2.89678721816756,26.5387374823896));
#198095=CARTESIAN_POINT('Ctrl Pts',(16.5763991501202,2.89682924671951,26.5561109020006));
#198096=CARTESIAN_POINT('Ctrl Pts',(16.3081535075377,2.89687014307006,26.5730163018741));
#198097=CARTESIAN_POINT('Ctrl Pts',(16.0398190800365,2.89691104337606,26.5885079192387));
#198098=CARTESIAN_POINT('Ctrl Pts',(15.771410943605,2.89695194436817,26.6025883315456));
#198099=CARTESIAN_POINT('Ctrl Pts',(15.5023496263614,2.89699294489409,26.6167030090404));
#198100=CARTESIAN_POINT('Ctrl Pts',(15.2332142410316,2.89703394621668,26.629399604685));
#198101=CARTESIAN_POINT('Ctrl Pts',(14.9640199128556,2.89707494825635,26.6406821429297));
#198102=CARTESIAN_POINT('Ctrl Pts',(14.6914705546756,2.89711646131366,26.6521052980092));
#198103=CARTESIAN_POINT('Ctrl Pts',(14.4188607753085,2.89715797528743,26.6620789286052));
#198104=CARTESIAN_POINT('Ctrl Pts',(14.1462065292326,2.89719949427578,26.6706094139703));
#198105=CARTESIAN_POINT('Ctrl Pts',(13.8729541974622,2.89724110433852,26.6791586115373));
#198106=CARTESIAN_POINT('Ctrl Pts',(13.5996572037677,2.89728271970375,26.6862583256563));
#198107=CARTESIAN_POINT('Ctrl Pts',(13.3263306030733,2.8973243628819,26.691918291468));
#198108=CARTESIAN_POINT('Ctrl Pts',(13.1638814802867,2.8973491131174,26.6952822395022));
#198109=CARTESIAN_POINT('Ctrl Pts',(13.0014218990647,2.89737387304001,26.6981376095968));
#198110=CARTESIAN_POINT('Ctrl Pts',(12.8389556418502,2.89739864878892,26.7004876395056));
#198111=CARTESIAN_POINT('Origin',(5.74151140050283,4.39848095738,25.6860690064813));
#198112=CARTESIAN_POINT('',(21.6800297790687,-4.83004325283645,25.1929320210559));
#198113=CARTESIAN_POINT('Origin',(5.74151140038374,4.39848089028601,25.1928130030147));
#198114=CARTESIAN_POINT('',(15.7968516368182,-11.0313671642135,25.1929861141207));
#198115=CARTESIAN_POINT('Origin',(5.74151140038374,4.39848089028558,25.19305107645));
#198116=CARTESIAN_POINT('Ctrl Pts',(15.7974779735427,-11.0304901109854,
25.1930531699048));
#198117=CARTESIAN_POINT('Ctrl Pts',(15.7976718573743,-11.0297054742598,
25.1931463257085));
#198118=CARTESIAN_POINT('Ctrl Pts',(15.7978658247497,-11.0289208554205,
25.1932404162095));
#198119=CARTESIAN_POINT('Ctrl Pts',(15.8182472733574,-10.946436642879,25.2032323248108));
#198120=CARTESIAN_POINT('Ctrl Pts',(15.8393353398163,-10.8653128699552,
25.2232481450331));
#198121=CARTESIAN_POINT('Ctrl Pts',(15.8847568513935,-10.7001557974741,
25.2881901440657));
#198122=CARTESIAN_POINT('Ctrl Pts',(15.9080773244519,-10.621400523556,25.3351927704982));
#198123=CARTESIAN_POINT('Ctrl Pts',(15.9442601101048,-10.5110819144565,
25.4322459732087));
#198124=CARTESIAN_POINT('Ctrl Pts',(15.9590482222826,-10.4700513510969,
25.4801670462233));
#198125=CARTESIAN_POINT('Ctrl Pts',(15.9779947339062,-10.4266265067136,
25.5587838990213));
#198126=CARTESIAN_POINT('Ctrl Pts',(15.9834868195897,-10.415460753303,25.5842444028473));
#198127=CARTESIAN_POINT('Ctrl Pts',(15.9931124697001,-10.3993535160222,
25.6352282827184));
#198128=CARTESIAN_POINT('Ctrl Pts',(15.997280532806,-10.3940583443003,25.6603896049035));
#198129=CARTESIAN_POINT('Ctrl Pts',(16.0009057815351,-10.3915436178133,
25.6860689858978));
#198130=CARTESIAN_POINT('Ctrl Pts',(16.3720642306673,-11.0907098977211,
25.8306206932283));
#198131=CARTESIAN_POINT('Ctrl Pts',(16.2028863269193,-10.7976105483462,
25.8877703672066));
#198132=CARTESIAN_POINT('Ctrl Pts',(15.8311971475887,-10.1536654524921,
26.0081620849455));
#198133=CARTESIAN_POINT('Ctrl Pts',(15.269974517184,-9.18137021909786,26.1728841381071));
#198134=CARTESIAN_POINT('Ctrl Pts',(14.6998772903127,-8.19371772274735,
26.322091286204));
#198135=CARTESIAN_POINT('Ctrl Pts',(14.156375820344,-7.25215993725328,26.4482573319255));
#198136=CARTESIAN_POINT('Ctrl Pts',(13.6200271135448,-6.32301653816029,
26.5575379796412));
#198137=CARTESIAN_POINT('Ctrl Pts',(13.0769757953574,-5.38229144820548,
26.6526843325857));
#198138=CARTESIAN_POINT('Ctrl Pts',(12.5290772443805,-4.43320895343419,
26.732750773057));
#198139=CARTESIAN_POINT('Ctrl Pts',(11.9862246129103,-3.49291885715573,
26.7964199834727));
#198140=CARTESIAN_POINT('Ctrl Pts',(11.4455033489153,-2.55638907300408,
26.8446636153386));
#198141=CARTESIAN_POINT('Ctrl Pts',(10.9515848370779,-1.70100918666336,
26.8748975834451));
#198142=CARTESIAN_POINT('Ctrl Pts',(10.6345745361553,-1.15207575232418,
26.8865472122182));
#198143=CARTESIAN_POINT('Ctrl Pts',(10.5003194249448,-0.919618524209369,
26.8901042345918));
#198144=CARTESIAN_POINT('Ctrl Pts',(16.4973955510798,-10.9262365034041,
25.3577622884811));
#198145=CARTESIAN_POINT('Ctrl Pts',(16.3293179139665,-10.6349693495622,
25.4145662991077));
#198146=CARTESIAN_POINT('Ctrl Pts',(15.9600495975601,-9.9950470069254,25.5342330697427));
#198147=CARTESIAN_POINT('Ctrl Pts',(15.4024960692612,-9.02881545481307,
25.6979754405616));
#198148=CARTESIAN_POINT('Ctrl Pts',(14.8361441215635,-8.04730868130605,
25.8463113223412));
#198149=CARTESIAN_POINT('Ctrl Pts',(14.2962331673611,-7.1115944858721,25.9717587316289));
#198150=CARTESIAN_POINT('Ctrl Pts',(13.7634511460223,-6.18819939880552,
26.0804386224724));
#198151=CARTESIAN_POINT('Ctrl Pts',(13.2240409946408,-5.25327059422551,
26.1750903209811));
#198152=CARTESIAN_POINT('Ctrl Pts',(12.679855642625,-4.31000394043366,26.2547791736857));
#198153=CARTESIAN_POINT('Ctrl Pts',(12.1407333338178,-3.37543330855439,
26.3182004653365));
#198154=CARTESIAN_POINT('Ctrl Pts',(11.603794821337,-2.44454291765038,26.3663289791763));
#198155=CARTESIAN_POINT('Ctrl Pts',(11.1134159932531,-1.59423928909433,
26.3965909242986));
#198156=CARTESIAN_POINT('Ctrl Pts',(10.7987460509757,-1.04850023076452,
26.408345229049));
#198157=CARTESIAN_POINT('Ctrl Pts',(10.6654989653639,-0.817379377061229,
26.4119647321011));
#198158=CARTESIAN_POINT('Ctrl Pts',(16.1496748154173,-11.0571237707848,
24.9995537990758));
#198159=CARTESIAN_POINT('Ctrl Pts',(15.9824273851734,-10.7672388802979,
25.0560569810551));
#198160=CARTESIAN_POINT('Ctrl Pts',(15.614985938098,-10.1303517323788,25.1750841352519));
#198161=CARTESIAN_POINT('Ctrl Pts',(15.0602020690895,-9.16869650505561,
25.3379291108075));
#198162=CARTESIAN_POINT('Ctrl Pts',(14.4966783747367,-8.19182959475995,
25.4854226728805));
#198163=CARTESIAN_POINT('Ctrl Pts',(13.9594800159291,-7.26052894983155,
25.6101248413092));
#198164=CARTESIAN_POINT('Ctrl Pts',(13.4293940227078,-6.3414775555367,25.7181196403916));
#198165=CARTESIAN_POINT('Ctrl Pts',(12.8927380524016,-5.41093139108426,
25.8121230426919));
#198166=CARTESIAN_POINT('Ctrl Pts',(12.3513638486023,-4.47206573853975,
25.8911958045338));
#198167=CARTESIAN_POINT('Ctrl Pts',(11.8150689188773,-3.54182783960255,
25.9540316892782));
#198168=CARTESIAN_POINT('Ctrl Pts',(11.2810018698876,-2.61521566283321,
26.0015839308518));
#198169=CARTESIAN_POINT('Ctrl Pts',(10.7933155304247,-1.76877080529408,
26.0313020730462));
#198170=CARTESIAN_POINT('Ctrl Pts',(10.4804304505603,-1.22546640039062,
26.0426755419304));
#198171=CARTESIAN_POINT('Ctrl Pts',(10.3479532631214,-0.995365676527058,
26.0461230843941));
#198172=CARTESIAN_POINT('Ctrl Pts',(15.7520877350993,-11.3240782931862,
25.1919448222211));
#198173=CARTESIAN_POINT('Ctrl Pts',(15.5843900675339,-11.0334434795837,
25.2485581265991));
#198174=CARTESIAN_POINT('Ctrl Pts',(15.2159581454633,-10.3949100539245,
25.3678094261925));
#198175=CARTESIAN_POINT('Ctrl Pts',(14.6596737417207,-9.43077427844401,
25.5309314475673));
#198176=CARTESIAN_POINT('Ctrl Pts',(14.094619212609,-8.45139453206798,25.6786367632132));
#198177=CARTESIAN_POINT('Ctrl Pts',(13.5559542255939,-7.51770598470614,
25.8034740648105));
#198178=CARTESIAN_POINT('Ctrl Pts',(13.0244124623941,-6.59630727055514,
25.9115332128613));
#198179=CARTESIAN_POINT('Ctrl Pts',(12.486271773441,-5.66339630596929,26.0055236712039));
#198180=CARTESIAN_POINT('Ctrl Pts',(11.9433854223908,-4.72216067531747,
26.0844916386584));
#198181=CARTESIAN_POINT('Ctrl Pts',(11.4055739297309,-3.78959572346858,
26.1471170849245));
#198182=CARTESIAN_POINT('Ctrl Pts',(10.8699724061479,-2.8606938778745,26.194333239318));
#198183=CARTESIAN_POINT('Ctrl Pts',(10.3808545274151,-2.01219407411102,
26.2235976217247));
#198184=CARTESIAN_POINT('Ctrl Pts',(10.0670265870174,-1.46760155947405,
26.2345682305912));
#198185=CARTESIAN_POINT('Ctrl Pts',(9.93414418297192,-1.23696319455718,
26.2378186520505));
#198186=CARTESIAN_POINT('',(10.5880981508832,-0.998217950704401,26.700495782333));
#198187=CARTESIAN_POINT('Ctrl Pts',(10.5880981496611,-0.998217951409544,
26.7004957823331));
#198188=CARTESIAN_POINT('Ctrl Pts',(10.7029094176655,-1.19714695043186,
26.6971758462912));
#198189=CARTESIAN_POINT('Ctrl Pts',(10.8177141318414,-1.39606464934445,
26.6928459664129));
#198190=CARTESIAN_POINT('Ctrl Pts',(10.9325070927273,-1.59496200515406,
26.6874974629755));
#198191=CARTESIAN_POINT('Ctrl Pts',(11.1147265570492,-1.91068667460272,
26.6790073828891));
#198192=CARTESIAN_POINT('Ctrl Pts',(11.2969164053582,-2.22636008483349,
26.6679506168648));
#198193=CARTESIAN_POINT('Ctrl Pts',(11.4790582780122,-2.54195034179389,
26.6543078681985));
#198194=CARTESIAN_POINT('Ctrl Pts',(11.6555438449824,-2.84774013421426,
26.64108878684));
#198195=CARTESIAN_POINT('Ctrl Pts',(11.8319843703808,-3.15345185706107,
26.6254418412277));
#198196=CARTESIAN_POINT('Ctrl Pts',(12.0083627729596,-3.45905590681411,
26.6073568911231));
#198197=CARTESIAN_POINT('Ctrl Pts',(12.1890125430807,-3.77206079022926,
26.5888339765753));
#198198=CARTESIAN_POINT('Ctrl Pts',(12.3695971453865,-4.084952722054,26.5677535450883));
#198199=CARTESIAN_POINT('Ctrl Pts',(12.5500981607703,-4.39769979179204,
26.5441094891975));
#198200=CARTESIAN_POINT('Ctrl Pts',(12.7345200161833,-4.71724034813434,
26.5199518375213));
#198201=CARTESIAN_POINT('Ctrl Pts',(12.9188546141005,-5.03662968045745,
26.4931179777933));
#198202=CARTESIAN_POINT('Ctrl Pts',(13.103082201907,-5.35583357650154,26.4636048305024));
#198203=CARTESIAN_POINT('Ctrl Pts',(13.2846912639042,-5.67050045585802,
26.4345111694504));
#198204=CARTESIAN_POINT('Ctrl Pts',(13.4661963363169,-5.98498713273869,
26.4028138438621));
#198205=CARTESIAN_POINT('Ctrl Pts',(13.6475785327947,-6.29926089606954,
26.3685121658698));
#198206=CARTESIAN_POINT('Ctrl Pts',(13.823482952874,-6.60404353272583,26.3352464049949));
#198207=CARTESIAN_POINT('Ctrl Pts',(13.9992718068033,-6.90862592160954,
26.2995312202748));
#198208=CARTESIAN_POINT('Ctrl Pts',(14.174927991604,-7.21297844001953,26.2613674372205));
#198209=CARTESIAN_POINT('Ctrl Pts',(14.3527237530749,-7.52103811823559,
26.2227388009645));
#198210=CARTESIAN_POINT('Ctrl Pts',(14.5303835938413,-7.82886229196322,
26.1816015528815));
#198211=CARTESIAN_POINT('Ctrl Pts',(14.7078898047111,-8.13642028739991,
26.1379577204915));
#198212=CARTESIAN_POINT('Ctrl Pts',(14.8966753263621,-8.46352149879891,
26.0915406197927));
#198213=CARTESIAN_POINT('Ctrl Pts',(15.0852870735663,-8.79032162949756,
26.0422882611326));
#198214=CARTESIAN_POINT('Ctrl Pts',(15.2737036713117,-9.11678365405947,
25.9902043279726));
#198215=CARTESIAN_POINT('Ctrl Pts',(15.4762121688814,-9.46766215891813,
25.9342249759518));
#198216=CARTESIAN_POINT('Ctrl Pts',(15.6784952344965,-9.81815009164478,
25.8749746567881));
#198217=CARTESIAN_POINT('Ctrl Pts',(15.8805263900089,-10.1682015860996,
25.8124593319404));
#198218=CARTESIAN_POINT('Ctrl Pts',(15.9226921776749,-10.2412605999427,
25.7994118002034));
#198219=CARTESIAN_POINT('Ctrl Pts',(15.9648469922463,-10.3143006027065,
25.786222046173));
#198220=CARTESIAN_POINT('Ctrl Pts',(16.0069905938769,-10.3873211788843,
25.7728901358784));
#198221=CARTESIAN_POINT('',(10.1527093220776,-1.24524047179065,26.2004942559511));
#198222=CARTESIAN_POINT('Ctrl Pts',(15.7964667642582,-11.0314786216742,
25.1930051965199));
#198223=CARTESIAN_POINT('Ctrl Pts',(15.666287024607,-10.8058311669666,25.23615798077));
#198224=CARTESIAN_POINT('Ctrl Pts',(15.5359936640896,-10.5799860190359,
25.277941671406));
#198225=CARTESIAN_POINT('Ctrl Pts',(15.4055941121859,-10.3539555095108,
25.3183540543339));
#198226=CARTESIAN_POINT('Ctrl Pts',(15.2049632883259,-10.0061883072345,
25.3805319495997));
#198227=CARTESIAN_POINT('Ctrl Pts',(15.0040810833508,-9.6579823085176,25.4394636240821));
#198228=CARTESIAN_POINT('Ctrl Pts',(14.8029748268245,-9.30938247283791,
25.4951420999329));
#198229=CARTESIAN_POINT('Ctrl Pts',(14.6158655893007,-8.98504522654008,
25.5469453473447));
#198230=CARTESIAN_POINT('Ctrl Pts',(14.4285624029409,-8.66036705771364,
25.5959324830895));
#198231=CARTESIAN_POINT('Ctrl Pts',(14.241087517454,-8.33538413911043,25.6420987775287));
#198232=CARTESIAN_POINT('Ctrl Pts',(14.0648159738429,-8.029821927081,25.6855062129432));
#198233=CARTESIAN_POINT('Ctrl Pts',(13.8883926391526,-7.72399030018164,
25.7264198756148));
#198234=CARTESIAN_POINT('Ctrl Pts',(13.7118361554185,-7.41791908507082,
25.7648366181083));
#198235=CARTESIAN_POINT('Ctrl Pts',(13.537406528379,-7.11553490313605,25.8027905800556));
#198236=CARTESIAN_POINT('Ctrl Pts',(13.3628469408919,-6.81291687054738,
25.8383074168992));
#198237=CARTESIAN_POINT('Ctrl Pts',(13.1881756645545,-6.5100936036032,25.8713848931761));
#198238=CARTESIAN_POINT('Ctrl Pts',(13.0080672631184,-6.19784412749766,
25.9054919971067));
#198239=CARTESIAN_POINT('Ctrl Pts',(12.8278401113573,-5.88537644120066,
25.9370055132021));
#198240=CARTESIAN_POINT('Ctrl Pts',(12.6475148114079,-5.5727218352402,25.9659240459611));
#198241=CARTESIAN_POINT('Ctrl Pts',(12.4645917954005,-5.25556321408743,
25.9952591710505));
#198242=CARTESIAN_POINT('Ctrl Pts',(12.2815677830413,-4.93821224905815,
26.0219240090233));
#198243=CARTESIAN_POINT('Ctrl Pts',(12.0984650239311,-4.62070113420282,
26.045918583028));
#198244=CARTESIAN_POINT('Ctrl Pts',(11.9192572689099,-4.30994418895523,
26.069402738925));
#198245=CARTESIAN_POINT('Ctrl Pts',(11.7399740817474,-3.99903383492159,
26.0903290274395));
#198246=CARTESIAN_POINT('Ctrl Pts',(11.5606372670418,-3.68799926720982,
26.1086993747488));
#198247=CARTESIAN_POINT('Ctrl Pts',(11.385542850053,-3.38432254368797,26.1266351525048));
#198248=CARTESIAN_POINT('Ctrl Pts',(11.2103973127436,-3.08052741380664,
26.1421344855302));
#198249=CARTESIAN_POINT('Ctrl Pts',(11.0352223999868,-2.7766396797584,26.155201676212));
#198250=CARTESIAN_POINT('Ctrl Pts',(10.8544353016607,-2.46301610894648,
26.168687508455));
#198251=CARTESIAN_POINT('Ctrl Pts',(10.673616915484,-2.14929390530742,26.1795828617436));
#198252=CARTESIAN_POINT('Ctrl Pts',(10.4927936104077,-1.83549826021562,
26.1878968870769));
#198253=CARTESIAN_POINT('Ctrl Pts',(10.3794313171262,-1.63877254538349,
26.1931091409829));
#198254=CARTESIAN_POINT('Ctrl Pts',(10.2660670905874,-1.44201796571252,
26.1973068492669));
#198255=CARTESIAN_POINT('Ctrl Pts',(10.1527093240227,-1.24524047123543,
26.2004942908906));
#198256=CARTESIAN_POINT('Ctrl Pts',(10.1527093240227,-1.24524047123499,
26.2004942908907));
#198257=CARTESIAN_POINT('Ctrl Pts',(10.1675389271797,-1.23703179510524,
26.2004707249069));
#198258=CARTESIAN_POINT('Ctrl Pts',(10.1828314330649,-1.22850786554795,
26.2013090566054));
#198259=CARTESIAN_POINT('Ctrl Pts',(10.1984953117542,-1.21973249125109,
26.2031773402673));
#198260=CARTESIAN_POINT('Ctrl Pts',(10.2137409317674,-1.21119143800002,
26.2049957368057));
#198261=CARTESIAN_POINT('Ctrl Pts',(10.2293383935693,-1.20241218284213,
26.2077907605451));
#198262=CARTESIAN_POINT('Ctrl Pts',(10.2451620352742,-1.1934771843979,26.2117064535425));
#198263=CARTESIAN_POINT('Ctrl Pts',(10.2604687764704,-1.18483405967834,
26.215494235169));
#198264=CARTESIAN_POINT('Ctrl Pts',(10.2759868816442,-1.1760453767207,26.2203315578468));
#198265=CARTESIAN_POINT('Ctrl Pts',(10.2915653218464,-1.16720689460963,
26.2263251050644));
#198266=CARTESIAN_POINT('Ctrl Pts',(10.2958823315685,-1.16475762416235,
26.2279860031564));
#198267=CARTESIAN_POINT('Ctrl Pts',(10.3002037640387,-1.16230464790219,
26.2297355027284));
#198268=CARTESIAN_POINT('Ctrl Pts',(10.3045259355994,-1.15985026677044,
26.2315753948064));
#198269=CARTESIAN_POINT('Ctrl Pts',(10.3196002967436,-1.15129016519961,
26.237992353796));
#198270=CARTESIAN_POINT('Ctrl Pts',(10.3346858193075,-1.14271177673599,
26.2455121490308));
#198271=CARTESIAN_POINT('Ctrl Pts',(10.349608803822,-1.13421616843974,26.2541866927595));
#198272=CARTESIAN_POINT('Ctrl Pts',(10.3642829911227,-1.12586219961723,
26.2627166137884));
#198273=CARTESIAN_POINT('Ctrl Pts',(10.3787993064342,-1.11758869150335,
26.2723636484591));
#198274=CARTESIAN_POINT('Ctrl Pts',(10.3929743454076,-1.10950152291538,
26.283131926064));
#198275=CARTESIAN_POINT('Ctrl Pts',(10.4068855856763,-1.10156485723617,
26.2936998050889));
#198276=CARTESIAN_POINT('Ctrl Pts',(10.420467289725,-1.09380815055401,26.3053477988021));
#198277=CARTESIAN_POINT('Ctrl Pts',(10.4335398869466,-1.08633424964007,
26.3180302554528));
#198278=CARTESIAN_POINT('Ctrl Pts',(10.4408768317576,-1.08213955155528,
26.3251482353719));
#198279=CARTESIAN_POINT('Ctrl Pts',(10.4480533640655,-1.07803394735948,
26.3325911423002));
#198280=CARTESIAN_POINT('Ctrl Pts',(10.4550384493174,-1.07403509023182,
26.3403437154663));
#198281=CARTESIAN_POINT('Ctrl Pts',(10.4626492395611,-1.06967802632849,
26.34879074311));
#198282=CARTESIAN_POINT('Ctrl Pts',(10.4700941122482,-1.06540942496838,
26.357680407399));
#198283=CARTESIAN_POINT('Ctrl Pts',(10.4772408194389,-1.06130854487727,
26.3668805557923));
#198284=CARTESIAN_POINT('Ctrl Pts',(10.4844476936948,-1.05717314008646,
26.376158158867));
#198285=CARTESIAN_POINT('Ctrl Pts',(10.4913507782111,-1.05320861767993,
26.3857508247555));
#198286=CARTESIAN_POINT('Ctrl Pts',(10.4978494825215,-1.04947548201955,
26.3954880574537));
#198287=CARTESIAN_POINT('Ctrl Pts',(10.5039621067247,-1.04596412740156,
26.4046468130178));
#198288=CARTESIAN_POINT('Ctrl Pts',(10.509717163207,-1.04265735712355,26.4139325243371));
#198289=CARTESIAN_POINT('Ctrl Pts',(10.515063752328,-1.03958629704485,26.423184936214));
#198290=CARTESIAN_POINT('Ctrl Pts',(10.5247565299309,-1.03401880313916,
26.439958540578));
#198291=CARTESIAN_POINT('Ctrl Pts',(10.5335143334613,-1.02900133452315,
26.4573094720713));
#198292=CARTESIAN_POINT('Ctrl Pts',(10.54128441862,-1.0245608926589,26.4750260782367));
#198293=CARTESIAN_POINT('Ctrl Pts',(10.5468757753728,-1.02136554870883,
26.4877749559514));
#198294=CARTESIAN_POINT('Ctrl Pts',(10.551956641808,-1.01846843519788,26.5007128232812));
#198295=CARTESIAN_POINT('Ctrl Pts',(10.5565218239266,-1.01587126490475,
26.5137604524991));
#198296=CARTESIAN_POINT('Ctrl Pts',(10.5630298179951,-1.01216881264254,
26.5323607824205));
#198297=CARTESIAN_POINT('Ctrl Pts',(10.5684881031614,-1.00907688687298,
26.551182978981));
#198298=CARTESIAN_POINT('Ctrl Pts',(10.5729211001172,-1.00657786040008,
26.5700088573847));
#198299=CARTESIAN_POINT('Ctrl Pts',(10.5774177686539,-1.00404294015872,
26.5891051337723));
#198300=CARTESIAN_POINT('Ctrl Pts',(10.580860042261,-1.00211773797399,26.6082043543167));
#198301=CARTESIAN_POINT('Ctrl Pts',(10.5833144570728,-1.00076060295966,
26.6271053293232));
#198302=CARTESIAN_POINT('Ctrl Pts',(10.5858335274485,-0.999367717537809,
26.6465042043556));
#198303=CARTESIAN_POINT('Ctrl Pts',(10.5873127222071,-0.998572799682183,
26.6656936064653));
#198304=CARTESIAN_POINT('Ctrl Pts',(10.5878571499016,-0.998312318106048,
26.6844954595351));
#198305=CARTESIAN_POINT('Ctrl Pts',(10.5880125251311,-0.998237978785925,
26.6898613552541));
#198306=CARTESIAN_POINT('Ctrl Pts',(10.5880919286288,-0.998207078470413,
26.6951959564145));
#198307=CARTESIAN_POINT('Ctrl Pts',(10.5880981496612,-0.998217951409848,
26.7004957823331));
#198308=CARTESIAN_POINT('Ctrl Pts',(7.96564691554536,-2.38249298919101,
26.8901043502848));
#198309=CARTESIAN_POINT('Ctrl Pts',(8.06625372718926,-2.55693149565758,
26.8874361429747));
#198310=CARTESIAN_POINT('Ctrl Pts',(8.3037669470496,-2.96872275886955,26.8793090398346));
#198311=CARTESIAN_POINT('Ctrl Pts',(8.67784802317672,-3.61722015788672,
26.8596581791194));
#198312=CARTESIAN_POINT('Ctrl Pts',(9.08613841163714,-4.32495679623614,
26.8295378432185));
#198313=CARTESIAN_POINT('Ctrl Pts',(9.49196257464472,-5.02836955232794,
26.7909961022596));
#198314=CARTESIAN_POINT('Ctrl Pts',(9.89929382910404,-5.7343565356274,26.7437040512453));
#198315=CARTESIAN_POINT('Ctrl Pts',(10.3190661216406,-6.46187481163139,
26.6859537927478));
#198316=CARTESIAN_POINT('Ctrl Pts',(10.7658538676273,-7.23618604148783,
26.6144011197105));
#198317=CARTESIAN_POINT('Ctrl Pts',(11.250539971757,-8.07615085524077,26.5248919088389));
#198318=CARTESIAN_POINT('Ctrl Pts',(11.777201512848,-8.98883408123112,26.4134477291284));
#198319=CARTESIAN_POINT('Ctrl Pts',(12.3473907421737,-9.97692530849349,
26.2760835556077));
#198320=CARTESIAN_POINT('Ctrl Pts',(12.9663936237732,-11.0495843800604,
26.1072580372476));
#198321=CARTESIAN_POINT('Ctrl Pts',(13.4674198743263,-11.917788206764,25.953098813074));
#198322=CARTESIAN_POINT('Ctrl Pts',(13.7634594794362,-12.4307756650748,
25.854824608576));
#198323=CARTESIAN_POINT('Ctrl Pts',(13.8352003836195,-12.5550904548669,
25.8305859761097));
#198324=CARTESIAN_POINT('Ctrl Pts',(7.79448147796018,-2.47437410065984,
26.4119483404639));
#198325=CARTESIAN_POINT('Ctrl Pts',(7.89459849356703,-2.64765632100492,
26.4092332774374));
#198326=CARTESIAN_POINT('Ctrl Pts',(8.1309253090479,-3.05672653217144,26.4010196955275));
#198327=CARTESIAN_POINT('Ctrl Pts',(8.50305184878856,-3.7009649162529,26.3813122289494));
#198328=CARTESIAN_POINT('Ctrl Pts',(8.90912928423504,-4.40407933283012,
26.3512188841847));
#198329=CARTESIAN_POINT('Ctrl Pts',(9.31269436531359,-5.10291842014226,
26.3127839110778));
#198330=CARTESIAN_POINT('Ctrl Pts',(9.71771207322654,-5.80433138408665,
26.2656733557172));
#198331=CARTESIAN_POINT('Ctrl Pts',(10.1350620639644,-6.52715015963821,
26.2081836820413));
#198332=CARTESIAN_POINT('Ctrl Pts',(10.5792376068709,-7.2964725112675,26.1369869873575));
#198333=CARTESIAN_POINT('Ctrl Pts',(11.0610579114332,-8.13103790179696,
26.0479531597272));
#198334=CARTESIAN_POINT('Ctrl Pts',(11.5845750924657,-9.03786637877118,
25.9371285983008));
#198335=CARTESIAN_POINT('Ctrl Pts',(12.1513317259558,-10.0196307031803,
25.8005534577588));
#198336=CARTESIAN_POINT('Ctrl Pts',(12.7665816546165,-11.0854324130131,
25.6327208664432));
#198337=CARTESIAN_POINT('Ctrl Pts',(13.2645516187242,-11.9480938419881,
25.479484346079));
#198338=CARTESIAN_POINT('Ctrl Pts',(13.5587793596997,-12.4578091149183,
25.3818034670506));
#198339=CARTESIAN_POINT('Ctrl Pts',(13.6300808533633,-12.5813310827337,
25.3577114432188));
#198340=CARTESIAN_POINT('Ctrl Pts',(8.10747006175099,-2.28844940117796,
26.0461026521391));
#198341=CARTESIAN_POINT('Ctrl Pts',(8.20721335477515,-2.46084871237557,
26.0435165621604));
#198342=CARTESIAN_POINT('Ctrl Pts',(8.44263601728507,-2.86784357081643,
26.0355932162365));
#198343=CARTESIAN_POINT('Ctrl Pts',(8.81327622695984,-3.50884051349368,
26.0163093118661));
#198344=CARTESIAN_POINT('Ctrl Pts',(9.21767382122042,-4.20844349485463,
25.9866576570173));
#198345=CARTESIAN_POINT('Ctrl Pts',(9.61952630268989,-4.90381288733147,
25.948656088871));
#198346=CARTESIAN_POINT('Ctrl Pts',(10.0227918851407,-5.60175967166828,
25.9019852264316));
#198347=CARTESIAN_POINT('Ctrl Pts',(10.4383088597295,-6.32102031614551,
25.8449614137777));
#198348=CARTESIAN_POINT('Ctrl Pts',(10.8805090119152,-7.08656825645136,
25.7742815100902));
#198349=CARTESIAN_POINT('Ctrl Pts',(11.3601634166787,-7.9170512921803,25.6858393043038));
#198350=CARTESIAN_POINT('Ctrl Pts',(11.8813053819866,-8.819455682642,25.5757007404033));
#198351=CARTESIAN_POINT('Ctrl Pts',(12.4454702147906,-9.7964415075424,25.4399249877607));
#198352=CARTESIAN_POINT('Ctrl Pts',(13.0578875367726,-10.8570662984974,
25.2730325878094));
#198353=CARTESIAN_POINT('Ctrl Pts',(13.5535514832584,-11.7155450921595,
25.1206253279682));
#198354=CARTESIAN_POINT('Ctrl Pts',(13.8464123934336,-12.2227914768533,
25.0234637576384));
#198355=CARTESIAN_POINT('Ctrl Pts',(13.9173824196412,-12.3457152824903,
24.9994993259728));
#198356=CARTESIAN_POINT('Ctrl Pts',(8.52368328657768,-2.05100248188472,
26.2378275236614));
#198357=CARTESIAN_POINT('Ctrl Pts',(8.62362377744546,-2.22386682510006,
26.2353892663003));
#198358=CARTESIAN_POINT('Ctrl Pts',(8.85952495677273,-2.63195787981573,
26.2277796327323));
#198359=CARTESIAN_POINT('Ctrl Pts',(9.23095601222805,-3.27467602096164,
26.2088839536437));
#198360=CARTESIAN_POINT('Ctrl Pts',(9.63625136335395,-3.97615201981367,
26.179551119364));
#198361=CARTESIAN_POINT('Ctrl Pts',(10.0390220829967,-4.6733785579579,26.1417821088517));
#198362=CARTESIAN_POINT('Ctrl Pts',(10.443229422786,-5.37318558741447,26.095273998481));
#198363=CARTESIAN_POINT('Ctrl Pts',(10.8597335777494,-6.09435997106687,
26.0383543375389));
#198364=CARTESIAN_POINT('Ctrl Pts',(11.302999342787,-6.86194169416467,25.9677230660732));
#198365=CARTESIAN_POINT('Ctrl Pts',(11.7838238016466,-7.69462795723769,
25.8792686742317));
#198366=CARTESIAN_POINT('Ctrl Pts',(12.3062505021367,-8.59942335208501,
25.7690475793338));
#198367=CARTESIAN_POINT('Ctrl Pts',(12.8718187353125,-9.57899485680741,
25.6331086580396));
#198368=CARTESIAN_POINT('Ctrl Pts',(13.4857712807808,-10.642423850862,25.465959434103));
#198369=CARTESIAN_POINT('Ctrl Pts',(13.9826860659756,-11.5031703344889,
25.3132787219246));
#198370=CARTESIAN_POINT('Ctrl Pts',(14.2762887093426,-12.0117559406458,
25.2159304078502));
#198371=CARTESIAN_POINT('Ctrl Pts',(14.3474386299327,-12.1350042512873,
25.1919192635221));
#198372=CARTESIAN_POINT('',(7.989799017937,-2.49783176566339,26.7004885304767));
#198373=CARTESIAN_POINT('',(8.42127994298963,-2.2442866706389,26.2004984003416));
#198374=CARTESIAN_POINT('Ctrl Pts',(7.98979901731177,-2.49783176602428,
26.7004885304767));
#198375=CARTESIAN_POINT('Ctrl Pts',(7.98968132879172,-2.49762700557883,
26.6814225770496));
#198376=CARTESIAN_POINT('Ctrl Pts',(7.99051198284041,-2.4968750974728,26.6622426012567));
#198377=CARTESIAN_POINT('Ctrl Pts',(7.99230367431401,-2.49557176275214,
26.6431576021116));
#198378=CARTESIAN_POINT('Ctrl Pts',(7.99409586424945,-2.49426806543411,
26.6240672933784));
#198379=CARTESIAN_POINT('Ctrl Pts',(7.99684959187063,-2.49241265457671,
26.6050728466817));
#198380=CARTESIAN_POINT('Ctrl Pts',(8.00053246089922,-2.49002727798187,
26.5863799805657));
#198381=CARTESIAN_POINT('Ctrl Pts',(8.00421872183737,-2.48763970446349,
26.5676698983852));
#198382=CARTESIAN_POINT('Ctrl Pts',(8.00883560901726,-2.48472131982305,
26.5492627451026));
#198383=CARTESIAN_POINT('Ctrl Pts',(8.01430742745073,-2.48131887001747,
26.5313490738585));
#198384=CARTESIAN_POINT('Ctrl Pts',(8.01980967526407,-2.47789749881696,
26.5133357827322));
#198385=CARTESIAN_POINT('Ctrl Pts',(8.02617600911791,-2.47398688314056,
26.4958221890595));
#198386=CARTESIAN_POINT('Ctrl Pts',(8.03329034470045,-2.46965713083646,
26.4789747131401));
#198387=CARTESIAN_POINT('Ctrl Pts',(8.0372376717353,-2.46725480554187,26.469627038098));
#198388=CARTESIAN_POINT('Ctrl Pts',(8.04141460598153,-2.46472383289434,
26.4604838747818));
#198389=CARTESIAN_POINT('Ctrl Pts',(8.04579693538507,-2.46207871804184,
26.4515689373786));
#198390=CARTESIAN_POINT('Ctrl Pts',(8.05475394570776,-2.45667238755938,
26.4333477634334));
#198391=CARTESIAN_POINT('Ctrl Pts',(8.06456204202011,-2.45079381182583,
26.4160989379387));
#198392=CARTESIAN_POINT('Ctrl Pts',(8.07501000294755,-2.44456531792189,
26.3999303912649));
#198393=CARTESIAN_POINT('Ctrl Pts',(8.08531865859544,-2.43841987008699,
26.383977423873));
#198394=CARTESIAN_POINT('Ctrl Pts',(8.09624945883301,-2.4319342178487,26.3690759965131));
#198395=CARTESIAN_POINT('Ctrl Pts',(8.10758891303958,-2.42523198134782,
26.3552763243161));
#198396=CARTESIAN_POINT('Ctrl Pts',(8.11921071371486,-2.41836286266955,
26.3411330475114));
#198397=CARTESIAN_POINT('Ctrl Pts',(8.13126105181897,-2.41126665557951,
26.3281470433956));
#198398=CARTESIAN_POINT('Ctrl Pts',(8.14351018045301,-2.40407639346784,
26.3163165165778));
#198399=CARTESIAN_POINT('Ctrl Pts',(8.15564865374314,-2.39695108625627,
26.3045928635673));
#198400=CARTESIAN_POINT('Ctrl Pts',(8.1679817657196,-2.38973374836552,26.2940033586948));
#198401=CARTESIAN_POINT('Ctrl Pts',(8.18029583564292,-2.38254812894988,
26.2844969596445));
#198402=CARTESIAN_POINT('Ctrl Pts',(8.19397749918829,-2.3745644787171,26.273934785307));
#198403=CARTESIAN_POINT('Ctrl Pts',(8.20764139379209,-2.36661536059543,
26.2647003532299));
#198404=CARTESIAN_POINT('Ctrl Pts',(8.22109382406952,-2.35880979138043,
26.2566348077578));
#198405=CARTESIAN_POINT('Ctrl Pts',(8.23493207342334,-2.35078035648146,
26.2483379404174));
#198406=CARTESIAN_POINT('Ctrl Pts',(8.24854662618573,-2.34290278140903,
26.2412771307524));
#198407=CARTESIAN_POINT('Ctrl Pts',(8.26177377809867,-2.33526852809122,
26.2352638604801));
#198408=CARTESIAN_POINT('Ctrl Pts',(8.27559988215882,-2.3272885803679,26.2289782971876));
#198409=CARTESIAN_POINT('Ctrl Pts',(8.28900282269646,-2.31957442242104,
26.2238364529681));
#198410=CARTESIAN_POINT('Ctrl Pts',(8.30184515537393,-2.31220193130545,
26.2196193946145));
#198411=CARTESIAN_POINT('Ctrl Pts',(8.30768174636545,-2.30885127715943,
26.2177028234264));
#198412=CARTESIAN_POINT('Ctrl Pts',(8.31340318804353,-2.3055708225235,26.2159773006787));
#198413=CARTESIAN_POINT('Ctrl Pts',(8.31899958284918,-2.30236595601618,
26.2144227171504));
#198414=CARTESIAN_POINT('Ctrl Pts',(8.33170719872975,-2.29508873310073,
26.2108927570568));
#198415=CARTESIAN_POINT('Ctrl Pts',(8.34378071507357,-2.28819453425584,
26.208238063616));
#198416=CARTESIAN_POINT('Ctrl Pts',(8.35517169987029,-2.28170725010992,
26.2062352706656));
#198417=CARTESIAN_POINT('Ctrl Pts',(8.36694157102114,-2.2750041862503,26.2041658609183));
#198418=CARTESIAN_POINT('Ctrl Pts',(8.3779834070155,-2.26873517812614,26.2027920875764));
#198419=CARTESIAN_POINT('Ctrl Pts',(8.3882814725074,-2.26290482664839,26.2019034654376));
#198420=CARTESIAN_POINT('Ctrl Pts',(8.39905716022636,-2.25680406462997,
26.200973629181));
#198421=CARTESIAN_POINT('Ctrl Pts',(8.40901910365069,-2.25118323579797,
26.2005747218485));
#198422=CARTESIAN_POINT('Ctrl Pts',(8.41817988420059,-2.24602994532409,
26.2005093276725));
#198423=CARTESIAN_POINT('Ctrl Pts',(8.41922360114972,-2.24544281450243,
26.2005018771054));
#198424=CARTESIAN_POINT('Ctrl Pts',(8.42025694386861,-2.24486173798252,
26.200498802605));
#198425=CARTESIAN_POINT('Ctrl Pts',(8.42127994933559,-2.24428668683029,
26.2004998479955));
#198426=CARTESIAN_POINT('',(14.0722301238204,-12.0272226092058,25.1929326650067));
#198427=CARTESIAN_POINT('Ctrl Pts',(8.42127994427912,-2.24428667332248,
26.2004971848477));
#198428=CARTESIAN_POINT('Ctrl Pts',(8.50172147944818,-2.38339184153503,
26.1982422331426));
#198429=CARTESIAN_POINT('Ctrl Pts',(8.58215163263928,-2.52249423731215,
26.1954814530174));
#198430=CARTESIAN_POINT('Ctrl Pts',(8.66257009463268,-2.66159015524238,
26.1922132347334));
#198431=CARTESIAN_POINT('Ctrl Pts',(8.79848663184966,-2.89667840534577,
26.1866895663987));
#198432=CARTESIAN_POINT('Ctrl Pts',(8.934369773255,-3.13174815153644,26.1797164048239));
#198433=CARTESIAN_POINT('Ctrl Pts',(9.07021680729038,-3.36678472876983,
26.1712889889175));
#198434=CARTESIAN_POINT('Ctrl Pts',(9.20576657614184,-3.60130699082646,
26.1628800141744));
#198435=CARTESIAN_POINT('Ctrl Pts',(9.34128039547161,-3.83579622892768,
26.1530231427021));
#198436=CARTESIAN_POINT('Ctrl Pts',(9.47675359965935,-4.07023748512231,
26.1417154184556));
#198437=CARTESIAN_POINT('Ctrl Pts',(9.6105591756605,-4.30179285071432,26.1305468883751));
#198438=CARTESIAN_POINT('Ctrl Pts',(9.74432513028141,-4.53330140841075,
26.1179630047052));
#198439=CARTESIAN_POINT('Ctrl Pts',(9.87804616530084,-4.76474926914108,
26.1039620798994));
#198440=CARTESIAN_POINT('Ctrl Pts',(10.0114425467154,-4.99563521093108,
26.0899951471333));
#198441=CARTESIAN_POINT('Ctrl Pts',(10.1447942263795,-5.2264607501246,26.0746180456091));
#198442=CARTESIAN_POINT('Ctrl Pts',(10.2780953270213,-5.45721226287355,
26.0578298972199));
#198443=CARTESIAN_POINT('Ctrl Pts',(10.4150867380401,-5.69435190518732,
26.0405769853899));
#198444=CARTESIAN_POINT('Ctrl Pts',(10.5520247308129,-5.93141336562752,
26.0218338183867));
#198445=CARTESIAN_POINT('Ctrl Pts',(10.6889024955733,-6.16838204543399,
26.0016000963056));
#198446=CARTESIAN_POINT('Ctrl Pts',(10.8350107687729,-6.42133097888177,
25.9800018900602));
#198447=CARTESIAN_POINT('Ctrl Pts',(10.9810504169792,-6.67417419623575,
25.9567053157093));
#198448=CARTESIAN_POINT('Ctrl Pts',(11.1270127652278,-6.92689409072784,
25.9317106520909));
#198449=CARTESIAN_POINT('Ctrl Pts',(11.2871829434289,-7.20421348865187,
25.9042830327503));
#198450=CARTESIAN_POINT('Ctrl Pts',(11.4472600406702,-7.48138438700863,
25.8748106543686));
#198451=CARTESIAN_POINT('Ctrl Pts',(11.6072321639687,-7.75838360886496,
25.8432946348367));
#198452=CARTESIAN_POINT('Ctrl Pts',(11.7818128150674,-8.06067818062161,
25.8089005973225));
#198453=CARTESIAN_POINT('Ctrl Pts',(11.956268444563,-8.36276828953061,25.7720726290301));
#198454=CARTESIAN_POINT('Ctrl Pts',(12.1305832067961,-8.66462396535638,
25.7328130619904));
#198455=CARTESIAN_POINT('Ctrl Pts',(12.3183519175758,-8.98977744269359,
25.6905233660729));
#198456=CARTESIAN_POINT('Ctrl Pts',(12.5059571771462,-9.31465890245676,
25.6454122354212));
#198457=CARTESIAN_POINT('Ctrl Pts',(12.6933789056854,-9.63923118060734,
25.5974835754076));
#198458=CARTESIAN_POINT('Ctrl Pts',(12.8967678076727,-9.99145501176656,
25.5454716896467));
#198459=CARTESIAN_POINT('Ctrl Pts',(13.0999405751738,-10.3433147366025,
25.4901417528848));
#198460=CARTESIAN_POINT('Ctrl Pts',(13.3028712749622,-10.6947631219722,
25.4314999557951));
#198461=CARTESIAN_POINT('Ctrl Pts',(13.5259300579719,-11.0810706112434,
25.3670416559618));
#198462=CARTESIAN_POINT('Ctrl Pts',(13.7486963719179,-11.4668811153228,
25.2985819269165));
#198463=CARTESIAN_POINT('Ctrl Pts',(13.9711354774666,-11.8521321198702,
25.2261305833185));
#198464=CARTESIAN_POINT('Ctrl Pts',(14.0048409470922,-11.910507943671,25.2151522683545));
#198465=CARTESIAN_POINT('Ctrl Pts',(14.038538903894,-11.968870921159,25.2040823044985));
#198466=CARTESIAN_POINT('Ctrl Pts',(14.0722292266076,-12.0272208359671,
25.1929207314566));
#198467=CARTESIAN_POINT('',(13.4153820083406,-11.8837704678853,25.6860949954822));
#198468=CARTESIAN_POINT('Ctrl Pts',(14.0722299585123,-12.0272222853686,
25.1929305177594));
#198469=CARTESIAN_POINT('Ctrl Pts',(14.0559596313383,-12.0224431724841,
25.1948455697828));
#198470=CARTESIAN_POINT('Ctrl Pts',(14.0251703392301,-12.0131456107882,
25.198526811397));
#198471=CARTESIAN_POINT('Ctrl Pts',(13.9562539267019,-11.9940303917849,
25.2133360017443));
#198472=CARTESIAN_POINT('Ctrl Pts',(13.9294907510944,-11.986813022404,25.219897972563));
#198473=CARTESIAN_POINT('Ctrl Pts',(13.8839170809114,-11.9748689507,25.2338071210129));
#198474=CARTESIAN_POINT('Ctrl Pts',(13.867825752718,-11.9706996182279,25.239127431522));
#198475=CARTESIAN_POINT('Ctrl Pts',(13.8424332734858,-11.9641545653224,
25.248386728784));
#198476=CARTESIAN_POINT('Ctrl Pts',(13.8294239792556,-11.9608088754538,
25.2533365448595));
#198477=CARTESIAN_POINT('Ctrl Pts',(13.8159712752376,-11.9573473466272,
25.2588173374451));
#198478=CARTESIAN_POINT('Ctrl Pts',(13.8069078431839,-11.9550128741417,
25.2625949777364));
#198479=CARTESIAN_POINT('Ctrl Pts',(13.8004291873997,-11.9533416395913,
25.2653734426708));
#198480=CARTESIAN_POINT('Ctrl Pts',(13.7540974713284,-11.9413741993873,
25.2855645904397));
#198481=CARTESIAN_POINT('Ctrl Pts',(13.7153134589186,-11.9319880987769,
25.3065528963438));
#198482=CARTESIAN_POINT('Ctrl Pts',(13.6646886777453,-11.9200819271541,
25.3385535609815));
#198483=CARTESIAN_POINT('Ctrl Pts',(13.6490603219989,-11.9164825398352,
25.3493070733275));
#198484=CARTESIAN_POINT('Ctrl Pts',(13.6202314157665,-11.9099926377515,
25.3706153280751));
#198485=CARTESIAN_POINT('Ctrl Pts',(13.6082043758882,-11.907349117069,25.3801663088839));
#198486=CARTESIAN_POINT('Ctrl Pts',(13.4892156911451,-11.882357683547,25.481839918992));
#198487=CARTESIAN_POINT('Ctrl Pts',(13.4301870984143,-11.8767928932377,
25.5908044954501));
#198488=CARTESIAN_POINT('Ctrl Pts',(13.4153822716162,-11.8837703529314,
25.6860947801863));
#198489=CARTESIAN_POINT('',(13.40868564631,-11.8869248891889,25.772906986379));
#198490=CARTESIAN_POINT('Origin',(13.8720300357267,-11.6681184055452,25.7728751995642));
#198491=CARTESIAN_POINT('Ctrl Pts',(13.4086856389122,-11.8869248935549,
25.7729069869052));
#198492=CARTESIAN_POINT('Ctrl Pts',(13.2399152895487,-11.5945031237593,
25.826295903884));
#198493=CARTESIAN_POINT('Ctrl Pts',(13.0709651838003,-11.3017698694761,
25.8774050293953));
#198494=CARTESIAN_POINT('Ctrl Pts',(12.9018507635757,-11.0087518930274,
25.9262305601313));
#198495=CARTESIAN_POINT('Ctrl Pts',(12.697640055742,-10.6549239444752,25.9851888451712));
#198496=CARTESIAN_POINT('Ctrl Pts',(12.4931897564622,-10.30068083445,26.0408173560386));
#198497=CARTESIAN_POINT('Ctrl Pts',(12.2885270780806,-9.94606972513139,
26.0931108892336));
#198498=CARTESIAN_POINT('Ctrl Pts',(12.0999323557383,-9.61929894195663,
26.1412988854584));
#198499=CARTESIAN_POINT('Ctrl Pts',(11.911157292809,-9.29221567406728,26.1866550026771));
#198500=CARTESIAN_POINT('Ctrl Pts',(11.722223229329,-8.96485690803416,26.2291764076143));
#198501=CARTESIAN_POINT('Ctrl Pts',(11.5468271634316,-8.66095490835392,
26.2686509576508));
#198502=CARTESIAN_POINT('Ctrl Pts',(11.3712940668922,-8.35681547742411,
26.3056824813414));
#198503=CARTESIAN_POINT('Ctrl Pts',(11.1956410747807,-8.05246831520634,
26.3402698227338));
#198504=CARTESIAN_POINT('Ctrl Pts',(11.0346867094648,-7.77358889651993,
26.371962898467));
#198505=CARTESIAN_POINT('Ctrl Pts',(10.8736316747559,-7.49453505779968,
26.4016037348542));
#198506=CARTESIAN_POINT('Ctrl Pts',(10.7124891474549,-7.21532963877451,
26.4291924438077));
#198507=CARTESIAN_POINT('Ctrl Pts',(10.5656409340124,-6.9608914240203,26.4543338679175));
#198508=CARTESIAN_POINT('Ctrl Pts',(10.4187200617812,-6.70632732837504,
26.4777710890523));
#198509=CARTESIAN_POINT('Ctrl Pts',(10.2717364691204,-6.45165457800942,
26.4995050793241));
#198510=CARTESIAN_POINT('Ctrl Pts',(10.1340388253606,-6.21307122989322,
26.5198659862509));
#198511=CARTESIAN_POINT('Ctrl Pts',(9.99628613581628,-5.97439252227872,
26.5387320734575));
#198512=CARTESIAN_POINT('Ctrl Pts',(9.8584865678616,-5.73563261086861,26.5561050141822));
#198513=CARTESIAN_POINT('Ctrl Pts',(9.72439916015375,-5.50330461404883,
26.57300994807));
#198514=CARTESIAN_POINT('Ctrl Pts',(9.59026736577592,-5.27089972955764,
26.5885010991612));
#198515=CARTESIAN_POINT('Ctrl Pts',(9.45609871986228,-5.03843101522904,
26.6025810449614));
#198516=CARTESIAN_POINT('Ctrl Pts',(9.32160356974386,-4.80539657995905,
26.6166952548139));
#198517=CARTESIAN_POINT('Ctrl Pts',(9.18707138861933,-4.57229800377945,
26.6293913825817));
#198518=CARTESIAN_POINT('Ctrl Pts',(9.05250973883248,-4.33914838568256,
26.6406734528309));
#198519=CARTESIAN_POINT('Ctrl Pts',(8.91627101666622,-4.10309297098351,
26.6520961340818));
#198520=CARTESIAN_POINT('Ctrl Pts',(8.78000208689471,-3.86698523409663,
26.6620692907272));
#198521=CARTESIAN_POINT('Ctrl Pts',(8.64371093025518,-3.63083899001523,
26.6705993020819));
#198522=CARTESIAN_POINT('Ctrl Pts',(8.50712080966346,-3.3941747430336,26.6791480245985));
#198523=CARTESIAN_POINT('Ctrl Pts',(8.37050836485638,-3.15747181967026,
26.6862472636069));
#198524=CARTESIAN_POINT('Ctrl Pts',(8.23388114248651,-2.92074324665776,
26.6919067543235));
#198525=CARTESIAN_POINT('Ctrl Pts',(8.15252503882171,-2.77978075036785,
26.6952767570613));
#198526=CARTESIAN_POINT('Ctrl Pts',(8.07116369529346,-2.63880915944227,
26.6981362637607));
#198527=CARTESIAN_POINT('Ctrl Pts',(7.98979901913401,-2.49783176497266,
26.7004885304767));
#198528=CARTESIAN_POINT('Ctrl Pts',(-4.75543564515602,22.5861556759092,
24.7181898915196));
#198529=CARTESIAN_POINT('Ctrl Pts',(-16.3426094008458,15.8986625752676,
24.7181898796659));
#198530=CARTESIAN_POINT('Ctrl Pts',(-15.1782717486851,2.57089166459257,
24.7181898725274));
#198531=CARTESIAN_POINT('Ctrl Pts',(-14.0139340965243,-10.7568792460825,
24.7181898653889));
#198532=CARTESIAN_POINT('Ctrl Pts',(-1.44267692573274,-15.3338490691745,
24.7181898712092));
#198533=CARTESIAN_POINT('Ctrl Pts',(-1.33174215616144,16.6540476703255,
26.1014695218361));
#198534=CARTESIAN_POINT('Ctrl Pts',(-9.13963311785274,12.1477532073438,
26.1014695138486));
#198535=CARTESIAN_POINT('Ctrl Pts',(-8.35505685945336,3.16697979123334,
26.1014695090384));
#198536=CARTESIAN_POINT('Ctrl Pts',(-7.57048060105397,-5.81379362487713,
26.1014695042282));
#198537=CARTESIAN_POINT('Ctrl Pts',(0.900524262640461,-8.89793494070975,
26.1014695081502));
#198538=CARTESIAN_POINT('Ctrl Pts',(2.16072692243596,10.6027747280965,26.2004672280197));
#198539=CARTESIAN_POINT('Ctrl Pts',(-1.79196253352094,8.32149509744369,
26.2004672239761));
#198540=CARTESIAN_POINT('Ctrl Pts',(-1.3947763638901,3.77504221248838,26.2004672215409));
#198541=CARTESIAN_POINT('Ctrl Pts',(-0.997590194259271,-0.771410672466918,
26.2004672191058));
#198542=CARTESIAN_POINT('Ctrl Pts',(3.29079597434465,-2.3327353527916,26.2004672210913));
#198543=CARTESIAN_POINT('Origin',(17.9485179824246,-24.1461347020001,15.1111798915805));
#198544=CARTESIAN_POINT('',(2.16033504152989,10.6034537257533,26.2004784749448));
#198545=CARTESIAN_POINT('Origin',(2.69444233082204,9.67869755986058,-49.0739721213444));
#198546=CARTESIAN_POINT('Origin',(5.73905339013919,4.3946810924561,26.2078840931538));
#198547=CARTESIAN_POINT('Origin',(3.95446280383389,4.39327713460628,26.2017165357802));
#198548=CARTESIAN_POINT('Origin',(4.85153233729278,2.84882002140947,26.2016983287467));
#198549=CARTESIAN_POINT('',(-0.559582456623673,-12.9083125004107,25.1928245205637));
#198550=CARTESIAN_POINT('Origin',(5.74151139884876,4.39848094066335,25.1928381735927));
#198551=CARTESIAN_POINT('',(-1.23919542594784,-14.7747768869226,24.8358386603604));
#198552=CARTESIAN_POINT('Origin',(3.65598654411713,-1.32968106188628,-49.077341217436));
#198553=CARTESIAN_POINT('',(-1.56803053987815,-14.6523269973716,24.8357544448926));
#198554=CARTESIAN_POINT('Ctrl Pts',(-1.23930586212573,-14.7749101559461,
24.8358114382334));
#198555=CARTESIAN_POINT('Ctrl Pts',(-1.3494278166295,-14.7351288280973,
24.8357663713306));
#198556=CARTESIAN_POINT('Ctrl Pts',(-1.45890744582772,-14.6941985518021,
24.8357663712805));
#198557=CARTESIAN_POINT('Ctrl Pts',(-1.56803074665341,-14.6523275362887,
24.8357574264681));
#198558=CARTESIAN_POINT('Origin',(5.74115092765446,4.39767519184343,24.8312135486184));
#198559=CARTESIAN_POINT('Origin',(9.56273816673516,9.01523787072321,26.7004995747369));
#198560=CARTESIAN_POINT('',(9.56628168751763,9.02137315297594,26.2003977686686));
#198561=CARTESIAN_POINT('',(9.56628168751749,9.02137315297594,26.2004996048029));
#198562=CARTESIAN_POINT('',(10.3914634819198,9.450391311468,26.7004910258115));
#198563=CARTESIAN_POINT('',(10.589834775683,9.79385898104539,26.7004883661322));
#198564=CARTESIAN_POINT('Ctrl Pts',(10.3914630317251,9.45039157784395,26.7004910225536));
#198565=CARTESIAN_POINT('Ctrl Pts',(10.3840576583781,9.43756972961547,26.6754514378416));
#198566=CARTESIAN_POINT('Ctrl Pts',(10.3744279781469,9.42466107872004,26.650207922582));
#198567=CARTESIAN_POINT('Ctrl Pts',(10.3624988958949,9.41162851204432,26.6250829205265));
#198568=CARTESIAN_POINT('Ctrl Pts',(10.3508187037875,9.39886785877628,26.6004821302474));
#198569=CARTESIAN_POINT('Ctrl Pts',(10.3369338462366,9.38598824871431,26.5759956528159));
#198570=CARTESIAN_POINT('Ctrl Pts',(10.3208159243699,9.37297896912473,26.5519380488061));
#198571=CARTESIAN_POINT('Ctrl Pts',(10.3136919342021,9.36722897352028,26.541304783808));
#198572=CARTESIAN_POINT('Ctrl Pts',(10.306132277229,9.36145398028991,26.5307553976882));
#198573=CARTESIAN_POINT('Ctrl Pts',(10.2981373205312,9.35565471315175,26.5203172484937));
#198574=CARTESIAN_POINT('Ctrl Pts',(10.2797396635689,9.34230968434501,26.4962974200617));
#198575=CARTESIAN_POINT('Ctrl Pts',(10.2590418393648,9.32882737617203,26.4728667964267));
#198576=CARTESIAN_POINT('Ctrl Pts',(10.2361125938312,9.31518078431476,26.4503371942496));
#198577=CARTESIAN_POINT('Ctrl Pts',(10.2312754799887,9.31230192298114,26.445584388476));
#198578=CARTESIAN_POINT('Ctrl Pts',(10.2263392164593,9.30941584858667,26.4408716721756));
#198579=CARTESIAN_POINT('Ctrl Pts',(10.2213046997314,9.30652246818728,26.4362019465281));
#198580=CARTESIAN_POINT('Ctrl Pts',(10.2068549467069,9.29821806988316,26.4227991939014));
#198581=CARTESIAN_POINT('Ctrl Pts',(10.1915958754188,9.28985184274869,26.4097499544099));
#198582=CARTESIAN_POINT('Ctrl Pts',(10.1755543785396,9.28141422356568,26.3971179346188));
#198583=CARTESIAN_POINT('Ctrl Pts',(10.1675336301,9.27719541397415,26.3908019247233));
#198584=CARTESIAN_POINT('Ctrl Pts',(10.1593172854344,9.27295876879712,26.3845901531118));
#198585=CARTESIAN_POINT('Ctrl Pts',(10.1509093920751,9.26870259550144,26.3784902414848));
#198586=CARTESIAN_POINT('Ctrl Pts',(10.1462518159964,9.26634487638182,26.3751111783518));
#198587=CARTESIAN_POINT('Ctrl Pts',(10.1411752720355,9.26380825670615,26.3715154852922));
#198588=CARTESIAN_POINT('Ctrl Pts',(10.1362774823032,9.26137746406396,26.368125490482));
#198589=CARTESIAN_POINT('Ctrl Pts',(10.1323337430794,9.2594201705067,26.3653958397146));
#198590=CARTESIAN_POINT('Ctrl Pts',(10.1285063664887,9.25753215488527,26.3627984968902));
#198591=CARTESIAN_POINT('Ctrl Pts',(10.1251151330178,9.2558737473759,26.3605334715703));
#198592=CARTESIAN_POINT('Ctrl Pts',(10.1005095672951,9.24384094122542,26.3440992655941));
#198593=CARTESIAN_POINT('Ctrl Pts',(10.0739366133728,9.23138138068389,26.3282603882394));
#198594=CARTESIAN_POINT('Ctrl Pts',(10.0453908475351,9.21847698876366,26.3133473483757));
#198595=CARTESIAN_POINT('Ctrl Pts',(10.0386552621727,9.21543210169275,26.3098285059111));
#198596=CARTESIAN_POINT('Ctrl Pts',(10.0318100199447,9.2123625501873,26.3063613026782));
#198597=CARTESIAN_POINT('Ctrl Pts',(10.0248553945039,9.20926829704508,26.3029502403697));
#198598=CARTESIAN_POINT('Ctrl Pts',(10.0066410471651,9.20116436650757,26.2940165782752));
#198599=CARTESIAN_POINT('Ctrl Pts',(9.98767675049965,9.19288925615912,26.2854674770169));
#198600=CARTESIAN_POINT('Ctrl Pts',(9.96797652253489,9.18443381941181,26.2773835259202));
#198601=CARTESIAN_POINT('Ctrl Pts',(9.95942819314741,9.18076483352188,26.2738757352058));
#198602=CARTESIAN_POINT('Ctrl Pts',(9.9513070733707,9.17729004039017,26.2706783185858));
#198603=CARTESIAN_POINT('Ctrl Pts',(9.94316689397101,9.17382799609424,26.2675941022498));
#198604=CARTESIAN_POINT('Ctrl Pts',(9.93504781118063,9.17037492425363,26.2645178791661));
#198605=CARTESIAN_POINT('Ctrl Pts',(9.92690959759338,9.16693437100999,26.2615542851452));
#198606=CARTESIAN_POINT('Ctrl Pts',(9.9183013875311,9.16330739688753,26.2585536548218));
#198607=CARTESIAN_POINT('Ctrl Pts',(9.9156504003974,9.16219043277264,26.2576295797443));
#198608=CARTESIAN_POINT('Ctrl Pts',(9.91295478973569,9.16105565939412,26.2567023287528));
#198609=CARTESIAN_POINT('Ctrl Pts',(9.91020126129778,9.15989691575161,26.2557684755484));
#198610=CARTESIAN_POINT('Ctrl Pts',(9.89123256340165,9.15191448208894,26.2493352827511));
#198611=CARTESIAN_POINT('Ctrl Pts',(9.87061332560292,9.14341488016069,26.2430012154337));
#198612=CARTESIAN_POINT('Ctrl Pts',(9.84829607648292,9.13432584441064,26.2370121433989));
#198613=CARTESIAN_POINT('Ctrl Pts',(9.8267731090361,9.12556029183203,26.2312362253299));
#198614=CARTESIAN_POINT('Ctrl Pts',(9.80367045657341,9.11624602021092,26.2257813077026));
#198615=CARTESIAN_POINT('Ctrl Pts',(9.77896607894738,9.10632603233499,26.2209111113068));
#198616=CARTESIAN_POINT('Ctrl Pts',(9.76999289028928,9.10272286839197,26.2191421458335));
#198617=CARTESIAN_POINT('Ctrl Pts',(9.7608086150553,9.09903990544059,26.2174507368591));
#198618=CARTESIAN_POINT('Ctrl Pts',(9.75141306217101,9.09527489121625,26.2158509445562));
#198619=CARTESIAN_POINT('Ctrl Pts',(9.72403121049426,9.08430235321647,26.2111886031177));
#198620=CARTESIAN_POINT('Ctrl Pts',(9.69485076932958,9.07262912925291,26.2073030534758));
#198621=CARTESIAN_POINT('Ctrl Pts',(9.66395884257062,9.06029283880945,26.204579657867));
#198622=CARTESIAN_POINT('Ctrl Pts',(9.63522914404776,9.04882000617922,26.2020468817338));
#198623=CARTESIAN_POINT('Ctrl Pts',(9.60501933727635,9.03677349466684,26.2005200979737));
#198624=CARTESIAN_POINT('Ctrl Pts',(9.57343592731181,9.02421682076464,26.2003187420036));
#198625=CARTESIAN_POINT('Ctrl Pts',(9.57105892566094,9.02327179188308,26.2003035877351));
#198626=CARTESIAN_POINT('Ctrl Pts',(9.56867416106378,9.0223238906933,26.2002959423441));
#198627=CARTESIAN_POINT('Ctrl Pts',(9.5662816875177,9.02137315297622,26.2002959423435));
#198628=CARTESIAN_POINT('Origin',(12.8465446757046,5.39739751863806,26.7004996048088));
#198629=CARTESIAN_POINT('',(12.4420259387102,5.89745960560691,26.7004891654191));
#198630=CARTESIAN_POINT('',(12.4420233890843,5.8974592102507,26.7004900124935));
#198631=CARTESIAN_POINT('',(11.6372751711688,5.39758192175725,26.2004996046488));
#198632=CARTESIAN_POINT('',(12.8364735411348,5.39668728318588,26.200499604866));
#198633=CARTESIAN_POINT('Ctrl Pts',(11.6372751711639,5.39758192175611,26.200499604399));
#198634=CARTESIAN_POINT('Ctrl Pts',(11.6719126042383,5.42080562302524,26.1997319429857));
#198635=CARTESIAN_POINT('Ctrl Pts',(11.7061613121722,5.44469789970401,26.2011357755259));
#198636=CARTESIAN_POINT('Ctrl Pts',(11.7399675314557,5.46894648683414,26.2046507346489));
#198637=CARTESIAN_POINT('Ctrl Pts',(11.7747563644136,5.49389988490745,26.2082678597925));
#198638=CARTESIAN_POINT('Ctrl Pts',(11.8090775720621,5.51923082887648,26.2141204845378));
#198639=CARTESIAN_POINT('Ctrl Pts',(11.8428931124152,5.5445731811353,26.2221863418236));
#198640=CARTESIAN_POINT('Ctrl Pts',(11.84913730103,5.54925275821125,26.2236757379327));
#198641=CARTESIAN_POINT('Ctrl Pts',(11.855364278741,5.55393264975548,26.2252407176269));
#198642=CARTESIAN_POINT('Ctrl Pts',(11.8615738372314,5.55861044804988,26.2268812995376));
#198643=CARTESIAN_POINT('Ctrl Pts',(11.8729881580991,5.56720910941523,26.2298969935468));
#198644=CARTESIAN_POINT('Ctrl Pts',(11.8843455052309,5.57580097995202,26.2331685310976));
#198645=CARTESIAN_POINT('Ctrl Pts',(11.8956463573801,5.58437107136376,26.2366972593694));
#198646=CARTESIAN_POINT('Ctrl Pts',(11.9251094297329,5.606714627407,26.2458972006668));
#198647=CARTESIAN_POINT('Ctrl Pts',(11.9542074892703,5.62889683347666,26.2568462340592));
#198648=CARTESIAN_POINT('Ctrl Pts',(11.9829724712703,5.65057574740494,26.2696076474295));
#198649=CARTESIAN_POINT('Ctrl Pts',(11.9947709216154,5.65946772548849,26.2748419598301));
#198650=CARTESIAN_POINT('Ctrl Pts',(12.0065131427427,5.66827476174854,26.2803816850237));
#198651=CARTESIAN_POINT('Ctrl Pts',(12.0182002620822,5.6769720859105,26.2862331883399));
#198652=CARTESIAN_POINT('Ctrl Pts',(12.0382905985573,5.691922918855,26.2962920118269));
#198653=CARTESIAN_POINT('Ctrl Pts',(12.0582184054488,5.7065481868356,26.3072717713482));
#198654=CARTESIAN_POINT('Ctrl Pts',(12.0779744948895,5.7207067297204,26.3192051766326));
#198655=CARTESIAN_POINT('Ctrl Pts',(12.0878525396099,5.7277860011628,26.3251718792749));
#198656=CARTESIAN_POINT('Ctrl Pts',(12.0976873701698,5.73474838324927,26.3313769970586));
#198657=CARTESIAN_POINT('Ctrl Pts',(12.1074758602219,5.74157500377552,26.3378242007295));
#198658=CARTESIAN_POINT('Ctrl Pts',(12.1123701052479,5.74498831403864,26.341047802565));
#198659=CARTESIAN_POINT('Ctrl Pts',(12.117629880738,5.74861711761903,26.3445842675824));
#198660=CARTESIAN_POINT('Ctrl Pts',(12.1226849894951,5.75208463743655,26.3480615973593));
#198661=CARTESIAN_POINT('Ctrl Pts',(12.1277400982522,5.75555215725407,26.3515389271362));
#198662=CARTESIAN_POINT('Ctrl Pts',(12.1325907757412,5.75885834942243,26.3549564553057));
#198663=CARTESIAN_POINT('Ctrl Pts',(12.1366976643889,5.76162791730095,26.3578950758772));
#198664=CARTESIAN_POINT('Ctrl Pts',(12.1624593789471,5.77900087850287,26.3763284717773));
#198665=CARTESIAN_POINT('Ctrl Pts',(12.1871725002033,5.79482856632348,26.3960078218854));
#198666=CARTESIAN_POINT('Ctrl Pts',(12.2107464109893,5.80902277555063,26.4166642553227));
#198667=CARTESIAN_POINT('Ctrl Pts',(12.2345269073788,5.82334137310282,26.4375017075906));
#198668=CARTESIAN_POINT('Ctrl Pts',(12.2571480546726,5.83599754960332,26.4593327123957));
#198669=CARTESIAN_POINT('Ctrl Pts',(12.2785629116279,5.84692156362807,26.4818640026384));
#198670=CARTESIAN_POINT('Ctrl Pts',(12.3003383208275,5.85802950032766,26.5047746420067));
#198671=CARTESIAN_POINT('Ctrl Pts',(12.3208665016586,5.86734633830033,26.5284085921131));
#198672=CARTESIAN_POINT('Ctrl Pts',(12.3401461211391,5.87482256808753,26.5524510913062));
#198673=CARTESIAN_POINT('Ctrl Pts',(12.3481308062784,5.87791886057088,26.5624083306703));
#198674=CARTESIAN_POINT('Ctrl Pts',(12.3559018949861,5.88069973728583,26.5724356351715));
#198675=CARTESIAN_POINT('Ctrl Pts',(12.3634615877686,5.88316289326084,26.5825107896446));
#198676=CARTESIAN_POINT('Ctrl Pts',(12.3832094754295,5.88959729858459,26.6088297187898));
#198677=CARTESIAN_POINT('Ctrl Pts',(12.401522055733,5.89386485957808,26.6354856342625));
#198678=CARTESIAN_POINT('Ctrl Pts',(12.4184996668238,5.89595455650699,26.6621477643711));
#198679=CARTESIAN_POINT('Ctrl Pts',(12.4266437713555,5.89695697729151,26.6749375010121));
#198680=CARTESIAN_POINT('Ctrl Pts',(12.4344812256263,5.89745864800291,26.6877290968955));
#198681=CARTESIAN_POINT('Ctrl Pts',(12.442025755869,5.89746039712474,26.7004886130322));
#198682=CARTESIAN_POINT('Origin',(10.1586496291478,-1.2543934724215,26.7004996047551));
#198683=CARTESIAN_POINT('',(10.3899223033401,-0.654845585610104,26.7004893079238));
#198684=CARTESIAN_POINT('',(10.3899206465483,-0.654843525867363,26.7004901757872));
#198685=CARTESIAN_POINT('',(9.55436554069472,-0.208065279964842,26.2004996989323));
#198686=CARTESIAN_POINT('Ctrl Pts',(10.1527093244756,-1.24524046687164,
26.2004996048968));
#198687=CARTESIAN_POINT('Ctrl Pts',(9.95328550890053,-0.899677228402952,
26.2004996048919));
#198688=CARTESIAN_POINT('Ctrl Pts',(9.75382552420844,-0.553871253483515,
26.2004996048869));
#198689=CARTESIAN_POINT('Ctrl Pts',(9.55436554014255,-0.208065279426837,
26.200499604882));
#198690=CARTESIAN_POINT('Ctrl Pts',(9.55436554197846,-0.208065281128998,
26.2004997893852));
#198691=CARTESIAN_POINT('Ctrl Pts',(9.59180892547809,-0.226390759726901,
26.1997325714084));
#198692=CARTESIAN_POINT('Ctrl Pts',(9.62961346534207,-0.244047138612132,
26.2011326945138));
#198693=CARTESIAN_POINT('Ctrl Pts',(9.66748360026775,-0.261143071707549,
26.204635241263));
#198694=CARTESIAN_POINT('Ctrl Pts',(9.70650896903903,-0.278760518670631,
26.2082446336983));
#198695=CARTESIAN_POINT('Ctrl Pts',(9.74560465899023,-0.295783518858285,
26.2140865247534));
#198696=CARTESIAN_POINT('Ctrl Pts',(9.78443608676063,-0.31236248626671,
26.2221332551652));
#198697=CARTESIAN_POINT('Ctrl Pts',(9.79128815934618,-0.315287959127193,
26.2235531561069));
#198698=CARTESIAN_POINT('Ctrl Pts',(9.79813196120367,-0.31819966674466,
26.2250418175615));
#198699=CARTESIAN_POINT('Ctrl Pts',(9.80496559412319,-0.321098505984999,
26.2265992251532));
#198700=CARTESIAN_POINT('Ctrl Pts',(9.81866357151486,-0.32690921236094,
26.2297210396011));
#198701=CARTESIAN_POINT('Ctrl Pts',(9.83232199162606,-0.332669840394191,
26.233119490783));
#198702=CARTESIAN_POINT('Ctrl Pts',(9.84592657277593,-0.338389409862272,
26.2367958810477));
#198703=CARTESIAN_POINT('Ctrl Pts',(9.88020295628089,-0.35279971433336,
26.2460584493869));
#198704=CARTESIAN_POINT('Ctrl Pts',(9.91413535548253,-0.366971516882366,
26.2570860120413));
#198705=CARTESIAN_POINT('Ctrl Pts',(9.94744095482276,-0.381104508041639,
26.2699384934897));
#198706=CARTESIAN_POINT('Ctrl Pts',(9.96086275303311,-0.386799951426717,
26.2751179052379));
#198707=CARTESIAN_POINT('Ctrl Pts',(9.97418243983397,-0.392489064478198,
26.28059417589));
#198708=CARTESIAN_POINT('Ctrl Pts',(9.98738004892558,-0.398184609886224,
26.2863731227734));
#198709=CARTESIAN_POINT('Ctrl Pts',(10.0103534954443,-0.408099004752584,
26.2964326969159));
#198710=CARTESIAN_POINT('Ctrl Pts',(10.0329560212185,-0.418033710375014,
26.3074090256421));
#198711=CARTESIAN_POINT('Ctrl Pts',(10.0550621381694,-0.428050414658406,
26.3193329034809));
#198712=CARTESIAN_POINT('Ctrl Pts',(10.0661151966449,-0.433058766800101,
26.3252948424002));
#198713=CARTESIAN_POINT('Ctrl Pts',(10.0770438390258,-0.438087474514692,
26.3314936690956));
#198714=CARTESIAN_POINT('Ctrl Pts',(10.0878303861581,-0.443143148033794,
26.3379328021934));
#198715=CARTESIAN_POINT('Ctrl Pts',(10.0932236597242,-0.445670984793345,
26.3411523687423));
#198716=CARTESIAN_POINT('Ctrl Pts',(10.0989816527923,-0.448405309032293,
26.3446817793005));
#198717=CARTESIAN_POINT('Ctrl Pts',(10.104499523147,-0.451043923971006,
26.348152788108));
#198718=CARTESIAN_POINT('Ctrl Pts',(10.1100173935018,-0.45368253890972,
26.3516237969156));
#198719=CARTESIAN_POINT('Ctrl Pts',(10.1152952187743,-0.456225665652227,
26.355035749996));
#198720=CARTESIAN_POINT('Ctrl Pts',(10.1197446624486,-0.458396762347251,
26.3579738730271));
#198721=CARTESIAN_POINT('Ctrl Pts',(10.1476688529487,-0.472022312448501,
26.3764131911174));
#198722=CARTESIAN_POINT('Ctrl Pts',(10.1737302947231,-0.4855122799561,26.3960986162839));
#198723=CARTESIAN_POINT('Ctrl Pts',(10.1978071516387,-0.498832416102507,
26.4167612680606));
#198724=CARTESIAN_POINT('Ctrl Pts',(10.2220950657556,-0.512269316271136,
26.437605048191));
#198725=CARTESIAN_POINT('Ctrl Pts',(10.2443632440142,-0.525533415278415,
26.4594425319228));
#198726=CARTESIAN_POINT('Ctrl Pts',(10.2645276729015,-0.538619065997182,
26.4819804441067));
#198727=CARTESIAN_POINT('Ctrl Pts',(10.2850318065949,-0.551925167216436,
26.5048980465428));
#198728=CARTESIAN_POINT('Ctrl Pts',(10.3033606206807,-0.565046836398764,
26.5285391220705));
#198729=CARTESIAN_POINT('Ctrl Pts',(10.3194704182688,-0.578007819294187,
26.5525888952962));
#198730=CARTESIAN_POINT('Ctrl Pts',(10.326164852479,-0.583393762029889,
26.562582790238));
#198731=CARTESIAN_POINT('Ctrl Pts',(10.3324766338619,-0.588752298789845,
26.5726472500286));
#198732=CARTESIAN_POINT('Ctrl Pts',(10.3384048485694,-0.5940865306776,26.5827598332451));
#198733=CARTESIAN_POINT('Ctrl Pts',(10.3538381687022,-0.607973495379012,
26.6090866013952));
#198734=CARTESIAN_POINT('Ctrl Pts',(10.3666765811046,-0.621701392307723,
26.6357500227709));
#198735=CARTESIAN_POINT('Ctrl Pts',(10.3769605559514,-0.635362811685755,
26.6624193678939));
#198736=CARTESIAN_POINT('Ctrl Pts',(10.3818574556798,-0.641867942419721,
26.6751184566059));
#198737=CARTESIAN_POINT('Ctrl Pts',(10.3861757775343,-0.64835826509474,
26.6878193136055));
#198738=CARTESIAN_POINT('Ctrl Pts',(10.3899229118061,-0.654845018043291,
26.7004887419687));
#198739=CARTESIAN_POINT('Origin',(11.6503490641554,3.39757975063932,26.7004996441006));
#198740=CARTESIAN_POINT('',(11.6574386238698,3.3975788228615,26.2003977854349));
#198741=CARTESIAN_POINT('Ctrl Pts',(11.6574386238698,3.39757882286137,26.2004996048716));
#198742=CARTESIAN_POINT('Ctrl Pts',(12.050137445029,3.39784460195936,26.2004996048755));
#198743=CARTESIAN_POINT('Ctrl Pts',(12.4428362662028,3.39811038103633,26.2004996048793));
#198744=CARTESIAN_POINT('Ctrl Pts',(12.8355664574474,3.3983235623913,26.2004996048831));
#198745=CARTESIAN_POINT('',(12.4415698347838,2.89745952393815,26.7004904828224));
#198746=CARTESIAN_POINT('',(12.8389556418499,2.8973986470767,26.7004876395056));
#198747=CARTESIAN_POINT('Ctrl Pts',(12.4415698407005,2.89746008247182,26.7004904793756));
#198748=CARTESIAN_POINT('Ctrl Pts',(12.4267633156666,2.89746240520336,26.675451280668));
#198749=CARTESIAN_POINT('Ctrl Pts',(12.4107694741168,2.89934758781904,26.6502081113526));
#198750=CARTESIAN_POINT('Ctrl Pts',(12.3935186263076,2.90316211564988,26.6250834162721));
#198751=CARTESIAN_POINT('Ctrl Pts',(12.37662772124,2.90689705251681,26.600482953492));
#198752=CARTESIAN_POINT('Ctrl Pts',(12.3585314750742,2.91248176731202,26.5759967659524));
#198753=CARTESIAN_POINT('Ctrl Pts',(12.339206409919,2.91993550512287,26.5519394143201));
#198754=CARTESIAN_POINT('Ctrl Pts',(12.3306645919708,2.92323011090574,26.5413058916742));
#198755=CARTESIAN_POINT('Ctrl Pts',(12.321883277408,2.92688953536106,26.5307562464035));
#198756=CARTESIAN_POINT('Ctrl Pts',(12.3128632765699,2.93091382307903,26.5203178394153));
#198757=CARTESIAN_POINT('Ctrl Pts',(12.2921075266485,2.94017403391322,26.496298222465));
#198758=CARTESIAN_POINT('Ctrl Pts',(12.2700828129207,2.95135758313129,26.4728677776285));
#198759=CARTESIAN_POINT('Ctrl Pts',(12.2468001214753,2.96439144501808,26.4503383217093));
#198760=CARTESIAN_POINT('Ctrl Pts',(12.2418882804001,2.96714113821115,26.4455853872281));
#198761=CARTESIAN_POINT('Ctrl Pts',(12.2369206143407,2.96997309596356,26.4408725434649));
#198762=CARTESIAN_POINT('Ctrl Pts',(12.2318974910831,2.97288649545053,26.436202691894));
#198763=CARTESIAN_POINT('Ctrl Pts',(12.2174808385619,2.98124811946517,26.4227999494227));
#198764=CARTESIAN_POINT('Ctrl Pts',(12.2026059788386,2.99027972298179,26.4097507131961));
#198765=CARTESIAN_POINT('Ctrl Pts',(12.1872780767674,2.99995323667103,26.3971186912233));
#198766=CARTESIAN_POINT('Ctrl Pts',(12.1796141257318,3.00478999351565,26.3908026802369));
#198767=CARTESIAN_POINT('Ctrl Pts',(12.1718369299589,3.00978722530769,26.3845909061704));
#198768=CARTESIAN_POINT('Ctrl Pts',(12.1639470475309,3.01494058073265,26.378490990903));
#198769=CARTESIAN_POINT('Ctrl Pts',(12.1595763158481,3.01779536773794,26.3751118413194));
#198770=CARTESIAN_POINT('Ctrl Pts',(12.1548411834729,3.02092353247334,26.3715160760177));
#198771=CARTESIAN_POINT('Ctrl Pts',(12.1502870776037,3.02394980628709,26.3681260119729));
#198772=CARTESIAN_POINT('Ctrl Pts',(12.1466202807775,3.02638644951289,26.3653964583707));
#198773=CARTESIAN_POINT('Ctrl Pts',(12.1430716488864,3.02875696693503,26.3627991997062));
#198774=CARTESIAN_POINT('Ctrl Pts',(12.1399398636808,3.03086462396778,26.360534206671));
#198775=CARTESIAN_POINT('Ctrl Pts',(12.1172148355077,3.04615831823615,26.3440988424433));
#198776=CARTESIAN_POINT('Ctrl Pts',(12.0931365549379,3.06294252763183,26.328259033951));
#198777=CARTESIAN_POINT('Ctrl Pts',(12.0676866616174,3.08121285804726,26.3133452812269));
#198778=CARTESIAN_POINT('Ctrl Pts',(12.0616832593385,3.08552266563154,26.3098272603078));
#198779=CARTESIAN_POINT('Ctrl Pts',(12.0556037130537,3.08991506190714,26.3063608617118));
#198780=CARTESIAN_POINT('Ctrl Pts',(12.0494481273698,3.09438979082962,26.3029505831863));
#198781=CARTESIAN_POINT('Ctrl Pts',(12.0333228164953,3.10611189148089,26.294016940765));
#198782=CARTESIAN_POINT('Ctrl Pts',(12.016674352166,3.11839782473959,26.2854678913019));
#198783=CARTESIAN_POINT('Ctrl Pts',(11.9995018217,3.13123086840466,26.2773840074958));
#198784=CARTESIAN_POINT('Ctrl Pts',(11.9920508887752,3.1367989556332,26.2738765176631));
#198785=CARTESIAN_POINT('Ctrl Pts',(11.9849818591494,3.14209406356702,26.2706794368461));
#198786=CARTESIAN_POINT('Ctrl Pts',(11.9779144294549,3.14741197721855,26.2675955666805));
#198787=CARTESIAN_POINT('Ctrl Pts',(11.9708652570468,3.15271615310722,26.2645196630746));
#198788=CARTESIAN_POINT('Ctrl Pts',(11.9638174491262,3.15804308198603,26.2615564008566));
#198789=CARTESIAN_POINT('Ctrl Pts',(11.9563732426664,3.16368378909687,26.2585560854771));
#198790=CARTESIAN_POINT('Ctrl Pts',(11.9540794718233,3.16542185071229,26.2576316033345));
#198791=CARTESIAN_POINT('Ctrl Pts',(11.9517479290372,3.1671896814496,26.2567039401599));
#198792=CARTESIAN_POINT('Ctrl Pts',(11.9493666106494,3.16899572876067,26.2557696633009));
#198793=CARTESIAN_POINT('Ctrl Pts',(11.9329707124012,3.18143075974811,26.2493369626617));
#198794=CARTESIAN_POINT('Ctrl Pts',(11.9153016327678,3.19503660633145,26.2430032651571));
#198795=CARTESIAN_POINT('Ctrl Pts',(11.8962730504287,3.20981826498677,26.237014430939));
#198796=CARTESIAN_POINT('Ctrl Pts',(11.8779216382776,3.22407388873357,26.2312387213731));
#198797=CARTESIAN_POINT('Ctrl Pts',(11.8583051397186,3.23942321572312,26.2257838917401));
#198798=CARTESIAN_POINT('Ctrl Pts',(11.8373631672114,3.25585685083365,26.2209136590199));
#198799=CARTESIAN_POINT('Ctrl Pts',(11.8297606997808,3.26182267738854,26.2191456409585));
#198800=CARTESIAN_POINT('Ctrl Pts',(11.8219837647119,3.2679312597469,26.2174550789004));
#198801=CARTESIAN_POINT('Ctrl Pts',(11.8140303186981,3.27418163965958,26.215856009837));
#198802=CARTESIAN_POINT('Ctrl Pts',(11.7908339823767,3.2924109599239,26.2111923025922));
#198803=CARTESIAN_POINT('Ctrl Pts',(11.7661308725527,3.31184809886222,26.2073054913202));
#198804=CARTESIAN_POINT('Ctrl Pts',(11.7399971479153,3.33243641774269,26.2045811711661));
#198805=CARTESIAN_POINT('Ctrl Pts',(11.715697434283,3.35157989078027,26.2020480381932));
#198806=CARTESIAN_POINT('Ctrl Pts',(11.6901607855021,3.37171839239563,26.2005207905698));
#198807=CARTESIAN_POINT('Ctrl Pts',(11.6634954485032,3.39279145738172,26.2003188728666));
#198808=CARTESIAN_POINT('Ctrl Pts',(11.6614828930365,3.39438193839226,26.2003036332101));
#198809=CARTESIAN_POINT('Ctrl Pts',(11.6594639319995,3.39597773659035,26.2002959445404));
#198810=CARTESIAN_POINT('Ctrl Pts',(11.6574386238698,3.39757882286132,26.2002959445409));
#198811=CARTESIAN_POINT('Origin',(3.05411477492953,-2.25405967941654,26.7004996047568));
#198812=CARTESIAN_POINT('',(3.65887633054008,-1.20695072323173,26.2004996059478));
#198813=CARTESIAN_POINT('',(3.05844673476102,-2.24497957457302,26.2004996048361));
#198814=CARTESIAN_POINT('Ctrl Pts',(3.65887633053221,-1.20695072325863,
26.2004996073698));
#198815=CARTESIAN_POINT('Ctrl Pts',(3.66170917948754,-1.248610609074,26.1997312542313));
#198816=CARTESIAN_POINT('Ctrl Pts',(3.66529900169224,-1.29023396226818,
26.2011389136374));
#198817=CARTESIAN_POINT('Ctrl Pts',(3.66940539941972,-1.33161720806854,
26.2046528573631));
#198818=CARTESIAN_POINT('Ctrl Pts',(3.67364345325927,-1.37432725112745,
26.2082794624041));
#198819=CARTESIAN_POINT('Ctrl Pts',(3.67843145593106,-1.41678246210871,
26.2141494098923));
#198820=CARTESIAN_POINT('Ctrl Pts',(3.68347170868112,-1.45876639476101,
26.2222289921897));
#198821=CARTESIAN_POINT('Ctrl Pts',(3.68431992728292,-1.46583182469448,
26.2235886962242));
#198822=CARTESIAN_POINT('Ctrl Pts',(3.6851752214589,-1.47288390456392,26.225011077716));
#198823=CARTESIAN_POINT('Ctrl Pts',(3.6860360924858,-1.47992159216821,26.2264960936543));
#198824=CARTESIAN_POINT('Ctrl Pts',(3.68785969507551,-1.49482968518081,
26.2296418365428));
#198825=CARTESIAN_POINT('Ctrl Pts',(3.68970754599638,-1.50967519294296,
26.2330690623977));
#198826=CARTESIAN_POINT('Ctrl Pts',(3.69156430451422,-1.52445008326965,
26.2367788260554));
#198827=CARTESIAN_POINT('Ctrl Pts',(3.69621583950692,-1.5614640076479,26.2460724931116));
#198828=CARTESIAN_POINT('Ctrl Pts',(3.70090341971873,-1.59804364102075,
26.2571399635768));
#198829=CARTESIAN_POINT('Ctrl Pts',(3.70531153488832,-1.63404385493437,
26.2700371037745));
#198830=CARTESIAN_POINT('Ctrl Pts',(3.70705775430896,-1.64830488720432,
26.275146143765));
#198831=CARTESIAN_POINT('Ctrl Pts',(3.70875998429304,-1.66247471865179,
26.2805427864699));
#198832=CARTESIAN_POINT('Ctrl Pts',(3.7103981637905,-1.6765430189186,26.2862323137788));
#198833=CARTESIAN_POINT('Ctrl Pts',(3.71328494440555,-1.70133401194453,
26.2962583317881));
#198834=CARTESIAN_POINT('Ctrl Pts',(3.71597166290883,-1.72580927298953,
26.3071934471034));
#198835=CARTESIAN_POINT('Ctrl Pts',(3.71834353842773,-1.74989262267356,
26.319066753368));
#198836=CARTESIAN_POINT('Ctrl Pts',(3.71952947618719,-1.76193429751568,
26.3250034065004));
#198837=CARTESIAN_POINT('Ctrl Pts',(3.7206366724066,-1.77387766087623,26.3311746101316));
#198838=CARTESIAN_POINT('Ctrl Pts',(3.72165074138531,-1.78571098007264,
26.3375835956926));
#198839=CARTESIAN_POINT('Ctrl Pts',(3.72215777587466,-1.79162763967084,
26.3407880884731));
#198840=CARTESIAN_POINT('Ctrl Pts',(3.722667872875,-1.79794732874746,26.3442924349398));
#198841=CARTESIAN_POINT('Ctrl Pts',(3.72314145940165,-1.80401925438757,
26.3477421658944));
#198842=CARTESIAN_POINT('Ctrl Pts',(3.7236150459283,-1.81009118002768,26.351191896849));
#198843=CARTESIAN_POINT('Ctrl Pts',(3.7240519806909,-1.81591550266942,26.354586402232));
#198844=CARTESIAN_POINT('Ctrl Pts',(3.72439927325021,-1.82086745039809,
26.3575264908248));
#198845=CARTESIAN_POINT('Ctrl Pts',(3.72657409582178,-1.85187763879694,
26.375937973774));
#198846=CARTESIAN_POINT('Ctrl Pts',(3.72793540407506,-1.88120863399317,
26.395596212557));
#198847=CARTESIAN_POINT('Ctrl Pts',(3.72845236245213,-1.90873768197409,
26.4162325558595));
#198848=CARTESIAN_POINT('Ctrl Pts',(3.72897384447532,-1.93650762298727,
26.4370494775574));
#198849=CARTESIAN_POINT('Ctrl Pts',(3.7286360150662,-1.96244377470578,26.4588609659527));
#198850=CARTESIAN_POINT('Ctrl Pts',(3.72740219224469,-1.98647041056585,
26.4813739216497));
#198851=CARTESIAN_POINT('Ctrl Pts',(3.72614764588849,-2.01090060260372,
26.50426500945));
#198852=CARTESIAN_POINT('Ctrl Pts',(3.72396664111131,-2.03335655524693,
26.527880572622));
#198853=CARTESIAN_POINT('Ctrl Pts',(3.72081722063619,-2.05381213628323,
26.5519059895774));
#198854=CARTESIAN_POINT('Ctrl Pts',(3.71952433854569,-2.06220944448057,
26.5617687664101));
#198855=CARTESIAN_POINT('Ctrl Pts',(3.7180682276712,-2.07027026507188,26.5717006024013));
#198856=CARTESIAN_POINT('Ctrl Pts',(3.71644588951848,-2.07799530975084,
26.5816798677896));
#198857=CARTESIAN_POINT('Ctrl Pts',(3.71216959982675,-2.09835760528919,
26.6079840200031));
#198858=CARTESIAN_POINT('Ctrl Pts',(3.70673586484679,-2.11639378561664,
26.6346280618042));
#198859=CARTESIAN_POINT('Ctrl Pts',(3.70008520843058,-2.13218490685284,
26.6612810284343));
#198860=CARTESIAN_POINT('Ctrl Pts',(3.69682160638078,-2.13993390671239,
26.6743601398909));
#198861=CARTESIAN_POINT('Ctrl Pts',(3.69326503941404,-2.14714297366306,
26.6874418412078));
#198862=CARTESIAN_POINT('Ctrl Pts',(3.68940895885921,-2.15382526904596,
26.7004897931578));
#198863=CARTESIAN_POINT('Origin',(7.82912603423306,-1.21917581661847,26.7004996222881));
#198864=CARTESIAN_POINT('',(7.8329841117948,-1.22516109244202,26.2003985850117));
#198865=CARTESIAN_POINT('Ctrl Pts',(7.83298411219062,-1.2251610935065,26.2004996048739));
#198866=CARTESIAN_POINT('Ctrl Pts',(8.02908275902368,-1.56485957869388,
26.2004996048788));
#198867=CARTESIAN_POINT('Ctrl Pts',(8.22521332750782,-1.90457234342779,
26.2004996048836));
#198868=CARTESIAN_POINT('Ctrl Pts',(8.42127994201263,-2.24428667120285,
26.2004996048884));
#198869=CARTESIAN_POINT('',(7.79161812020561,-2.15445095239417,26.7004911982198));
#198870=CARTESIAN_POINT('',(7.98979901736516,-2.49783176599323,26.7004885304767));
#198871=CARTESIAN_POINT('Ctrl Pts',(7.79161856187588,-2.15445068603568,
26.7004912040851));
#198872=CARTESIAN_POINT('Ctrl Pts',(7.78421025350765,-2.14161448276054,
26.6754281028254));
#198873=CARTESIAN_POINT('Ctrl Pts',(7.77784285854594,-2.12680770615481,
26.6501664390922));
#198874=CARTESIAN_POINT('Ctrl Pts',(7.77252023762867,-2.10994854770165,
26.6250284561404));
#198875=CARTESIAN_POINT('Ctrl Pts',(7.7673082856638,-2.09343992809645,26.6004131469394));
#198876=CARTESIAN_POINT('Ctrl Pts',(7.76309808157146,-2.07496312800767,
26.575917124417));
#198877=CARTESIAN_POINT('Ctrl Pts',(7.75989317080547,-2.05448993535105,
26.5518545189143));
#198878=CARTESIAN_POINT('Ctrl Pts',(7.75847748581777,-2.04544644128506,
26.5412254961856));
#198879=CARTESIAN_POINT('Ctrl Pts',(7.7572579552394,-2.03601407874094,26.5306811328203));
#198880=CARTESIAN_POINT('Ctrl Pts',(7.75623490846302,-2.02619367657411,
26.5202486788397));
#198881=CARTESIAN_POINT('Ctrl Pts',(7.7538757063865,-2.00354728960595,26.4961908667606));
#198882=CARTESIAN_POINT('Ctrl Pts',(7.75255124445775,-1.97883708386306,
26.4727281724812));
#198883=CARTESIAN_POINT('Ctrl Pts',(7.75220193515058,-1.95211033875814,
26.4501723351142));
#198884=CARTESIAN_POINT('Ctrl Pts',(7.75212894650858,-1.94652574999935,
26.4454592630469));
#198885=CARTESIAN_POINT('Ctrl Pts',(7.75209854062557,-1.94085329873949,
26.4407857757573));
#198886=CARTESIAN_POINT('Ctrl Pts',(7.75211018730513,-1.93509370509698,
26.4361546913095));
#198887=CARTESIAN_POINT('Ctrl Pts',(7.75214388000551,-1.91843176622015,
26.4227574187254));
#198888=CARTESIAN_POINT('Ctrl Pts',(7.75252805145016,-1.90103976527368,
26.4097143699722));
#198889=CARTESIAN_POINT('Ctrl Pts',(7.7532406497768,-1.88293629096524,26.3970888595616));
#198890=CARTESIAN_POINT('Ctrl Pts',(7.75359694894012,-1.87388455381102,
26.3907761043563));
#198891=CARTESIAN_POINT('Ctrl Pts',(7.75403536038917,-1.86465496299892,
26.3845676676005));
#198892=CARTESIAN_POINT('Ctrl Pts',(7.7545523901316,-1.85525016589175,26.3784711207264));
#198893=CARTESIAN_POINT('Ctrl Pts',(7.75481090500281,-1.85054776733825,
26.3754228472893));
#198894=CARTESIAN_POINT('Ctrl Pts',(7.7550890745524,-1.84580156733064,26.3724025426929));
#198895=CARTESIAN_POINT('Ctrl Pts',(7.75538643833244,-1.84101190266438,
26.3694111322763));
#198896=CARTESIAN_POINT('Ctrl Pts',(7.75559493016553,-1.83765370629633,
26.3673137529614));
#198897=CARTESIAN_POINT('Ctrl Pts',(7.75584935899449,-1.83376239431857,
26.3649176195743));
#198898=CARTESIAN_POINT('Ctrl Pts',(7.75607234616654,-1.83041362063501,
26.3628827615852));
#198899=CARTESIAN_POINT('Ctrl Pts',(7.75616739691186,-1.82898616886015,
26.3620153808893));
#198900=CARTESIAN_POINT('Ctrl Pts',(7.7562569245224,-1.82765767729645,26.3612130237885));
#198901=CARTESIAN_POINT('Ctrl Pts',(7.75633563853567,-1.82651285401842,
26.3605244964662));
#198902=CARTESIAN_POINT('Ctrl Pts',(7.75769763340411,-1.80670388525452,
26.3486108531278));
#198903=CARTESIAN_POINT('Ctrl Pts',(7.75939288611546,-1.78499337572141,
26.3364595203513));
#198904=CARTESIAN_POINT('Ctrl Pts',(7.76150306681014,-1.76126735414409,
26.3244024981885));
#198905=CARTESIAN_POINT('Ctrl Pts',(7.76354960484834,-1.73825690495579,
26.3127091135671));
#198906=CARTESIAN_POINT('Ctrl Pts',(7.76598625403734,-1.71334996670621,
26.3011048577738));
#198907=CARTESIAN_POINT('Ctrl Pts',(7.76887986129764,-1.68647256993243,
26.2899299686788));
#198908=CARTESIAN_POINT('Ctrl Pts',(7.77058879841977,-1.67059903321482,
26.2833301847095));
#198909=CARTESIAN_POINT('Ctrl Pts',(7.77245698487465,-1.65403882938224,
26.2768808518068));
#198910=CARTESIAN_POINT('Ctrl Pts',(7.77449726640701,-1.63678338155811,
26.2706574595974));
#198911=CARTESIAN_POINT('Ctrl Pts',(7.77646132046824,-1.62017261885705,
26.2646665811085));
#198912=CARTESIAN_POINT('Ctrl Pts',(7.77858613106045,-1.60292205977455,
26.2588871512249));
#198913=CARTESIAN_POINT('Ctrl Pts',(7.78088544627399,-1.58503797853204,
26.2533912854051));
#198914=CARTESIAN_POINT('Ctrl Pts',(7.78448126643045,-1.55706967760793,
26.244796489452));
#198915=CARTESIAN_POINT('Ctrl Pts',(7.78855995856274,-1.52757838270662,
26.2369069056548));
#198916=CARTESIAN_POINT('Ctrl Pts',(7.79300279137384,-1.49654155151555,
26.2299666440267));
#198917=CARTESIAN_POINT('Ctrl Pts',(7.79726398773035,-1.46677359993776,
26.2233101213034));
#198918=CARTESIAN_POINT('Ctrl Pts',(7.80185986545656,-1.43558342989688,
26.2175271126062));
#198919=CARTESIAN_POINT('Ctrl Pts',(7.80669042947119,-1.40298210286586,
26.2128694927599));
#198920=CARTESIAN_POINT('Ctrl Pts',(7.80823283299139,-1.39257246924476,
26.2113823104712));
#198921=CARTESIAN_POINT('Ctrl Pts',(7.80979921946848,-1.38201923709609,
26.2100101384988));
#198922=CARTESIAN_POINT('Ctrl Pts',(7.81138652298507,-1.37132359525459,
26.2087619403681));
#198923=CARTESIAN_POINT('Ctrl Pts',(7.8163171611369,-1.33809974161171,26.2048846646863));
#198924=CARTESIAN_POINT('Ctrl Pts',(7.82145137497524,-1.30350715778292,
26.2022048876401));
#198925=CARTESIAN_POINT('Ctrl Pts',(7.8267322716447,-1.26768261441955,26.2010060147673));
#198926=CARTESIAN_POINT('Ctrl Pts',(7.82879451978966,-1.25369273680613,
26.2005378417444));
#198927=CARTESIAN_POINT('Ctrl Pts',(7.8308793272228,-1.2395155013543,26.2002955315783));
#198928=CARTESIAN_POINT('Ctrl Pts',(7.8329841110033,-1.22516109031427,26.2002959471337));
#198929=CARTESIAN_POINT('Origin',(3.12682803305343,-1.12835871026235,-49.1080253307023));
#198930=CARTESIAN_POINT('',(2.57606764569815,-2.08205734126963,28.2002959658719));
#198931=CARTESIAN_POINT('',(-3.40934029075257,-12.4454151412635,27.0955320056891));
#198932=CARTESIAN_POINT('Ctrl Pts',(2.57605776266425,-2.0820512350762,28.2002465199912));
#198933=CARTESIAN_POINT('Ctrl Pts',(1.74049797150095,-3.52877372069157,
28.1764466099936));
#198934=CARTESIAN_POINT('Ctrl Pts',(0.92129992188181,-4.94716681606397,
28.0985947294163));
#198935=CARTESIAN_POINT('Ctrl Pts',(-1.01445282002132,-8.29880849140941,
27.7975682906831));
#198936=CARTESIAN_POINT('Ctrl Pts',(-2.20422599646981,-10.3588305572835,
27.5087936287832));
#198937=CARTESIAN_POINT('Ctrl Pts',(-3.40934173519711,-12.44541736463,27.0955470398734));
#198938=CARTESIAN_POINT('Ctrl Pts',(-3.40934031996195,-12.4454151950294,
27.0955319590679));
#198939=CARTESIAN_POINT('Ctrl Pts',(-3.3726871604453,-12.4360771473703,
27.0999421520066));
#198940=CARTESIAN_POINT('Ctrl Pts',(-3.33743809029833,-12.4270359847165,
27.1031508506562));
#198941=CARTESIAN_POINT('Ctrl Pts',(-3.30379390929162,-12.4182264770612,
27.1054122742175));
#198942=CARTESIAN_POINT('Ctrl Pts',(-3.28050073796005,-12.4121273132527,
27.1069779454537));
#198943=CARTESIAN_POINT('Ctrl Pts',(-3.25797633109493,-12.4061383659338,
27.1080887954183));
#198944=CARTESIAN_POINT('Ctrl Pts',(-3.23628212531879,-12.4002292000103,
27.1088188905581));
#198945=CARTESIAN_POINT('Ctrl Pts',(-3.20976768852542,-12.3930070777534,
27.1097112053833));
#198946=CARTESIAN_POINT('Ctrl Pts',(-3.18448897528461,-12.3859142492885,
27.1100342746166));
#198947=CARTESIAN_POINT('Ctrl Pts',(-3.16052602922577,-12.3789409530248,
27.1099098334284));
#198948=CARTESIAN_POINT('Ctrl Pts',(-3.14854455619634,-12.3754543048929,
27.1098476128344));
#198949=CARTESIAN_POINT('Ctrl Pts',(-3.13689166847586,-12.3719979303724,
27.1096733376929));
#198950=CARTESIAN_POINT('Ctrl Pts',(-3.12557533779492,-12.368572741396,
27.109401374499));
#198951=CARTESIAN_POINT('Ctrl Pts',(-3.11991717245447,-12.3668601469078,
27.109265392902));
#198952=CARTESIAN_POINT('Ctrl Pts',(-3.11434315104199,-12.3651553578333,
27.1091049821725));
#198953=CARTESIAN_POINT('Ctrl Pts',(-3.10885411559273,-12.3634586175918,
27.1089218993246));
#198954=CARTESIAN_POINT('Ctrl Pts',(-3.10450376109457,-12.3621138601003,
27.1087767963647));
#198955=CARTESIAN_POINT('Ctrl Pts',(-3.10093634586794,-12.3610044720324,
27.1086459917985));
#198956=CARTESIAN_POINT('Ctrl Pts',(-3.09641759435844,-12.3595830121702,
27.1084631800621));
#198957=CARTESIAN_POINT('Ctrl Pts',(-3.09523483643174,-12.3592109530039,
27.1084153301129));
#198958=CARTESIAN_POINT('Ctrl Pts',(-3.09398692587,-12.3588175013183,27.1083636621932));
#198959=CARTESIAN_POINT('Ctrl Pts',(-3.09264282203722,-12.3583928134414,
27.1083063689923));
#198960=CARTESIAN_POINT('Ctrl Pts',(-3.03842376229784,-12.3412615644961,
27.1059952503075));
#198961=CARTESIAN_POINT('Ctrl Pts',(-2.98383728985383,-12.3240704706958,
27.1012123793809));
#198962=CARTESIAN_POINT('Ctrl Pts',(-2.92967187830157,-12.3067075464926,
27.0938940373653));
#198963=CARTESIAN_POINT('Ctrl Pts',(-2.8802713745564,-12.2908720312155,
27.0872194867289));
#198964=CARTESIAN_POINT('Ctrl Pts',(-2.83122105205666,-12.2748940908855,
27.078435903931));
#198965=CARTESIAN_POINT('Ctrl Pts',(-2.78311605634164,-12.2587241920301,
27.0675080609904));
#198966=CARTESIAN_POINT('Ctrl Pts',(-2.73798534496085,-12.2435540620373,
27.0572558757768));
#198967=CARTESIAN_POINT('Ctrl Pts',(-2.69477794163388,-12.2288472755805,
27.0454361117657));
#198968=CARTESIAN_POINT('Ctrl Pts',(-2.65363798315008,-12.2146351355688,
27.0323573501353));
#198969=CARTESIAN_POINT('Ctrl Pts',(-2.61417101459362,-12.2010009438088,
27.0198104470015));
#198970=CARTESIAN_POINT('Ctrl Pts',(-2.57660630094315,-12.1878213512268,
27.0061050062782));
#198971=CARTESIAN_POINT('Ctrl Pts',(-2.54105251897046,-12.1750876621458,
26.9914943564066));
#198972=CARTESIAN_POINT('Ctrl Pts',(-2.530850220805,-12.1714336797692,26.9873017727176));
#198973=CARTESIAN_POINT('Ctrl Pts',(-2.52081307359716,-12.1678155330558,
26.983034124223));
#198974=CARTESIAN_POINT('Ctrl Pts',(-2.51094314068516,-12.1642319647351,
26.9786966048928));
#198975=CARTESIAN_POINT('Ctrl Pts',(-2.47566661169705,-12.1514237873263,
26.963193700491));
#198976=CARTESIAN_POINT('Ctrl Pts',(-2.44251890904736,-12.139104624975,
26.9468179161499));
#198977=CARTESIAN_POINT('Ctrl Pts',(-2.41151172833092,-12.1273402087359,
26.9298741587861));
#198978=CARTESIAN_POINT('Ctrl Pts',(-2.40730761526398,-12.1257451286644,
26.9275768370015));
#198979=CARTESIAN_POINT('Ctrl Pts',(-2.40314282212712,-12.1241601744342,
26.9252690707434));
#198980=CARTESIAN_POINT('Ctrl Pts',(-2.39901735054115,-12.1225854427107,
26.9229516150419));
#198981=CARTESIAN_POINT('Ctrl Pts',(-2.38319741812051,-12.1165468241122,
26.9140648752303));
#198982=CARTESIAN_POINT('Ctrl Pts',(-2.36816882926987,-12.1107513258597,
26.9051681301052));
#198983=CARTESIAN_POINT('Ctrl Pts',(-2.35362768549846,-12.1050775333822,
26.8961305403923));
#198984=CARTESIAN_POINT('Ctrl Pts',(-2.33887744750685,-12.0993221546668,
26.8869629947555));
#198985=CARTESIAN_POINT('Ctrl Pts',(-2.32462868951177,-12.0936917335293,
26.8776502215188));
#198986=CARTESIAN_POINT('Ctrl Pts',(-2.31058059198534,-12.0880846973922,
26.8680120900503));
#198987=CARTESIAN_POINT('Ctrl Pts',(-2.30822985773473,-12.0871464456561,
26.8663992961676));
#198988=CARTESIAN_POINT('Ctrl Pts',(-2.30588478086897,-12.0862089110554,
26.8647772994906));
#198989=CARTESIAN_POINT('Ctrl Pts',(-2.3035439993522,-12.0852716950122,
26.8631451459863));
#198990=CARTESIAN_POINT('Ctrl Pts',(-2.26993408085699,-12.0718147556956,
26.8397100044075));
#198991=CARTESIAN_POINT('Ctrl Pts',(-2.23866524726522,-12.0589155985283,
26.815119187758));
#198992=CARTESIAN_POINT('Ctrl Pts',(-2.20980614111122,-12.0466522816954,
26.7896495656253));
#198993=CARTESIAN_POINT('Ctrl Pts',(-2.1869407375935,-12.0369359139619,
26.7694696894919));
#198994=CARTESIAN_POINT('Ctrl Pts',(-2.16558763326655,-12.0276177581699,
26.7487384795855));
#198995=CARTESIAN_POINT('Ctrl Pts',(-2.14577245774146,-12.0187150826083,
26.7275952796321));
#198996=CARTESIAN_POINT('Ctrl Pts',(-2.12336020865737,-12.0086455789621,
26.7036809487604));
#198997=CARTESIAN_POINT('Ctrl Pts',(-2.10290740129901,-11.9991184649878,
26.6792461364369));
#198998=CARTESIAN_POINT('Ctrl Pts',(-2.08438642474187,-11.9901651366776,
26.6545113278216));
#198999=CARTESIAN_POINT('Ctrl Pts',(-2.07607267100571,-11.9861461387344,
26.6434082897661));
#199000=CARTESIAN_POINT('Ctrl Pts',(-2.06801752909849,-11.9821640516277,
26.6320417068142));
#199001=CARTESIAN_POINT('Ctrl Pts',(-2.06039353770207,-11.9783323051355,
26.6206998848195));
#199002=CARTESIAN_POINT('Ctrl Pts',(-2.05260210817455,-11.9744164058107,
26.6091089736824));
#199003=CARTESIAN_POINT('Ctrl Pts',(-2.04526100126138,-11.9706576493111,
26.5975442731033));
#199004=CARTESIAN_POINT('Ctrl Pts',(-2.03853291168581,-11.9671340785701,
26.5863400699168));
#199005=CARTESIAN_POINT('Ctrl Pts',(-2.03717809662523,-11.9664245477808,
26.5840839133885));
#199006=CARTESIAN_POINT('Ctrl Pts',(-2.03584807087539,-11.9657244156762,
26.5818424477127));
#199007=CARTESIAN_POINT('Ctrl Pts',(-2.03454406316508,-11.965034115736,
26.5796185053495));
#199008=CARTESIAN_POINT('Ctrl Pts',(-2.01683099199869,-11.9556573828604,
26.5494094436722));
#199009=CARTESIAN_POINT('Ctrl Pts',(-2.00157419078544,-11.9469599642149,
26.5186097631143));
#199010=CARTESIAN_POINT('Ctrl Pts',(-1.98871815619569,-11.9390017388577,
26.4874802339166));
#199011=CARTESIAN_POINT('Ctrl Pts',(-1.97579433327604,-11.9310015507317,
26.4561865624416));
#199012=CARTESIAN_POINT('Ctrl Pts',(-1.96529661775132,-11.9237482972513,
26.4245601682229));
#199013=CARTESIAN_POINT('Ctrl Pts',(-1.95715235989692,-11.9172526539679,
26.3928633293749));
#199014=CARTESIAN_POINT('Ctrl Pts',(-1.94892664631721,-11.910692043766,
26.3608494709722));
#199015=CARTESIAN_POINT('Ctrl Pts',(-1.9431016410587,-11.9049041019841,
26.3287643469351));
#199016=CARTESIAN_POINT('Ctrl Pts',(-1.93958672536131,-11.8998506068124,
26.2968663002402));
#199017=CARTESIAN_POINT('Ctrl Pts',(-1.93900793045451,-11.8990184567642,
26.2916137057107));
#199018=CARTESIAN_POINT('Ctrl Pts',(-1.93849174203907,-11.8982061183884,
26.2863661467287));
#199019=CARTESIAN_POINT('Ctrl Pts',(-1.93803771710438,-11.8974133009931,
26.2811247295555));
#199020=CARTESIAN_POINT('',(3.43960397287859,-2.57183093555383,27.3205625016602));
#199021=CARTESIAN_POINT('Origin',(2.58121168854359,-2.07281227045968,27.2003124754299));
#199022=CARTESIAN_POINT('Ctrl Pts',(2.57606764569815,-2.08205734126973,
28.200295965872));
#199023=CARTESIAN_POINT('Ctrl Pts',(2.60726774810632,-2.1003616189909,28.2002955444256));
#199024=CARTESIAN_POINT('Ctrl Pts',(2.63906746576203,-2.11896074264084,
28.1983309136921));
#199025=CARTESIAN_POINT('Ctrl Pts',(2.67126201770678,-2.1377364457381,28.1941951892381));
#199026=CARTESIAN_POINT('Ctrl Pts',(2.70284994552439,-2.15615836865162,
28.1901373919515));
#199027=CARTESIAN_POINT('Ctrl Pts',(2.73481786654686,-2.17475022042989,
28.18398902596));
#199028=CARTESIAN_POINT('Ctrl Pts',(2.76693358245446,-2.1933778992905,28.175577291375));
#199029=CARTESIAN_POINT('Ctrl Pts',(2.79818747916588,-2.2115057078923,28.1673912841056));
#199030=CARTESIAN_POINT('Ctrl Pts',(2.82958112530829,-2.22966731961132,
28.157061310073));
#199031=CARTESIAN_POINT('Ctrl Pts',(2.86086588490408,-2.2477191386294,28.1444567016194));
#199032=CARTESIAN_POINT('Ctrl Pts',(2.89167308071039,-2.26549539551408,
28.1320445032932));
#199033=CARTESIAN_POINT('Ctrl Pts',(2.92237446873312,-2.28316505893053,
28.1174261214444));
#199034=CARTESIAN_POINT('Ctrl Pts',(2.95270170898865,-2.30057315272491,
28.1005116165775));
#199035=CARTESIAN_POINT('Ctrl Pts',(2.98235507143249,-2.31759443492507,
28.0839729556526));
#199036=CARTESIAN_POINT('Ctrl Pts',(3.01165041746374,-2.33436546288693,
28.0652387136469));
#199037=CARTESIAN_POINT('Ctrl Pts',(3.04031107202123,-2.35072644620452,
28.0442643822968));
#199038=CARTESIAN_POINT('Ctrl Pts',(3.05709696708436,-2.36030870290238,
28.0319801923333));
#199039=CARTESIAN_POINT('Ctrl Pts',(3.07366468375286,-2.36975003673379,
28.0189283852412));
#199040=CARTESIAN_POINT('Ctrl Pts',(3.08995508402027,-2.37901629318836,
28.0051073014365));
#199041=CARTESIAN_POINT('Ctrl Pts',(3.10234142912019,-2.3860618567317,27.9945984919014));
#199042=CARTESIAN_POINT('Ctrl Pts',(3.11426739741642,-2.39283589893991,
27.983905048981));
#199043=CARTESIAN_POINT('Ctrl Pts',(3.12590699452823,-2.3994371107409,27.9729097251113));
#199044=CARTESIAN_POINT('Ctrl Pts',(3.13756498696536,-2.40604875515717,
27.9618970241316));
#199045=CARTESIAN_POINT('Ctrl Pts',(3.1489359844169,-2.41248718536615,27.9505811580089));
#199046=CARTESIAN_POINT('Ctrl Pts',(3.16016688991562,-2.4188354305199,27.9388033419831));
#199047=CARTESIAN_POINT('Ctrl Pts',(3.17120880745028,-2.42507685063383,
27.9272237170535));
#199048=CARTESIAN_POINT('Ctrl Pts',(3.18211560255442,-2.43123126536307,
27.9151972751144));
#199049=CARTESIAN_POINT('Ctrl Pts',(3.19299580674287,-2.43735963235464,
27.9025381745079));
#199050=CARTESIAN_POINT('Ctrl Pts',(3.19598864114195,-2.43904537163167,
27.8990560163517));
#199051=CARTESIAN_POINT('Ctrl Pts',(3.19897926425796,-2.44072902491791,
27.8955257945164));
#199052=CARTESIAN_POINT('Ctrl Pts',(3.20196945909523,-2.44241158608882,
27.891943204692));
#199053=CARTESIAN_POINT('Ctrl Pts',(3.21994780161061,-2.45252787037124,
27.87040312772));
#199054=CARTESIAN_POINT('Ctrl Pts',(3.2376964175357,-2.46248352842316,27.8472260697629));
#199055=CARTESIAN_POINT('Ctrl Pts',(3.25496226935383,-2.47213241751368,
27.8223316381385));
#199056=CARTESIAN_POINT('Ctrl Pts',(3.27222812117196,-2.48178130660421,
27.797437206514));
#199057=CARTESIAN_POINT('Ctrl Pts',(3.28901107307469,-2.49112334829669,
27.7708246816659));
#199058=CARTESIAN_POINT('Ctrl Pts',(3.30502676692182,-2.4999943105211,27.7424535440479));
#199059=CARTESIAN_POINT('Ctrl Pts',(3.32022778455851,-2.5084140302357,27.7155255715592));
#199060=CARTESIAN_POINT('Ctrl Pts',(3.33473717641271,-2.51640912302384,
27.6870130893437));
#199061=CARTESIAN_POINT('Ctrl Pts',(3.3482882061735,-2.52382553436654,27.6569238248341));
#199062=CARTESIAN_POINT('Ctrl Pts',(3.36146649769781,-2.53103794792208,
27.6276622036541));
#199063=CARTESIAN_POINT('Ctrl Pts',(3.37373804075418,-2.53770285561316,
27.5969090197303));
#199064=CARTESIAN_POINT('Ctrl Pts',(3.38484036937131,-2.54366866927087,
27.5647169887468));
#199065=CARTESIAN_POINT('Ctrl Pts',(3.38637807552331,-2.54449495253805,
27.5602582949182));
#199066=CARTESIAN_POINT('Ctrl Pts',(3.38789333046045,-2.54530781227545,
27.5557720774331));
#199067=CARTESIAN_POINT('Ctrl Pts',(3.38938541681494,-2.54610683416468,
27.551258553238));
#199068=CARTESIAN_POINT('Ctrl Pts',(3.39985227179589,-2.55171190267566,
27.5195965766629));
#199069=CARTESIAN_POINT('Ctrl Pts',(3.40917961974779,-2.55663636859974,
27.4865867270285));
#199070=CARTESIAN_POINT('Ctrl Pts',(3.41711514098493,-2.56073450379186,
27.4523322824819));
#199071=CARTESIAN_POINT('Ctrl Pts',(3.41802833499686,-2.56120610388033,
27.448390392251));
#199072=CARTESIAN_POINT('Ctrl Pts',(3.41892309084682,-2.5616667572973,27.4444320767337));
#199073=CARTESIAN_POINT('Ctrl Pts',(3.41979901960379,-2.56211623941425,
27.4404575381131));
#199074=CARTESIAN_POINT('Ctrl Pts',(3.42404282981697,-2.56429394711409,
27.421201191685));
#199075=CARTESIAN_POINT('Ctrl Pts',(3.42784471116139,-2.56620943049836,
27.4015636000912));
#199076=CARTESIAN_POINT('Ctrl Pts',(3.43116033529222,-2.56783708757249,
27.3815710585857));
#199077=CARTESIAN_POINT('Ctrl Pts',(3.43281814735763,-2.56865091610955,
27.3715747878329));
#199078=CARTESIAN_POINT('Ctrl Pts',(3.43435440622293,-2.56939279448108,
27.3614897818075));
#199079=CARTESIAN_POINT('Ctrl Pts',(3.43576356474438,-2.57005951891554,
27.3513199490942));
#199080=CARTESIAN_POINT('Ctrl Pts',(3.43646814400511,-2.57039288113278,
27.3462350327375));
#199081=CARTESIAN_POINT('Ctrl Pts',(3.43714094937162,-2.57070745555347,
27.3411289099623));
#199082=CARTESIAN_POINT('Ctrl Pts',(3.43778129177417,-2.57100284420351,
27.3360020903944));
#199083=CARTESIAN_POINT('Ctrl Pts',(3.43820929693233,-2.57120028211387,
27.332575321823));
#199084=CARTESIAN_POINT('Ctrl Pts',(3.43870178274672,-2.57142504253128,
27.328472847698));
#199085=CARTESIAN_POINT('Ctrl Pts',(3.43909810118041,-2.57160385068024,
27.3250316477182));
#199086=CARTESIAN_POINT('Ctrl Pts',(3.43929471835314,-2.57169255902615,
27.323324437169));
#199087=CARTESIAN_POINT('Ctrl Pts',(3.43946855183935,-2.57177046879203,
27.3217801170375));
#199088=CARTESIAN_POINT('Ctrl Pts',(3.43960397287741,-2.57183093555346,
27.3205625016708));
#199089=CARTESIAN_POINT('Origin',(2.26086124887026,-0.62841952395388,-49.106451439629));
#199090=CARTESIAN_POINT('',(1.7120315522434,-1.57858617389621,28.2002958450483));
#199091=CARTESIAN_POINT('Origin',(2.26070059830946,-0.628326740224878,-49.1064514343189));
#199092=CARTESIAN_POINT('Ctrl Pts',(1.71203103818201,-1.57858587991307,
28.200295946764));
#199093=CARTESIAN_POINT('Ctrl Pts',(1.68401777168587,-1.56209659057617,
28.2002958697248));
#199094=CARTESIAN_POINT('Ctrl Pts',(1.65557093006499,-1.54537338131168,
28.1987071943673));
#199095=CARTESIAN_POINT('Ctrl Pts',(1.62690590335679,-1.52853996558601,
28.1954086200962));
#199096=CARTESIAN_POINT('Ctrl Pts',(1.5983922351204,-1.5117954344829,28.1921274631178));
#199097=CARTESIAN_POINT('Ctrl Pts',(1.56966319596479,-1.49494215576119,
28.1871541158494));
#199098=CARTESIAN_POINT('Ctrl Pts',(1.54094768869833,-1.47811165804367,
28.1804166307749));
#199099=CARTESIAN_POINT('Ctrl Pts',(1.51238394060048,-1.46137010816598,
28.1737147527724));
#199100=CARTESIAN_POINT('Ctrl Pts',(1.48383415110405,-1.44465142797555,
28.1652671777877));
#199101=CARTESIAN_POINT('Ctrl Pts',(1.45553226494765,-1.42809006872601,
28.1550535788155));
#199102=CARTESIAN_POINT('Ctrl Pts',(1.43268962212823,-1.41472328419968,
28.1468101143363));
#199103=CARTESIAN_POINT('Ctrl Pts',(1.4100087642643,-1.40145915251696,28.1374171837577));
#199104=CARTESIAN_POINT('Ctrl Pts',(1.38761289779526,-1.38836848269574,
28.1268889070874));
#199105=CARTESIAN_POINT('Ctrl Pts',(1.36094672438905,-1.37278176396179,
28.1143531629693));
#199106=CARTESIAN_POINT('Ctrl Pts',(1.33469277588745,-1.35744639370551,
28.100209884511));
#199107=CARTESIAN_POINT('Ctrl Pts',(1.3090636017114,-1.34248669560539,28.08453612464));
#199108=CARTESIAN_POINT('Ctrl Pts',(1.28371358029624,-1.32768993841777,
28.0690330832366));
#199109=CARTESIAN_POINT('Ctrl Pts',(1.2589753095798,-1.31326101021424,28.0520330570055));
#199110=CARTESIAN_POINT('Ctrl Pts',(1.23503734240683,-1.29931032478141,
28.0336567978619));
#199111=CARTESIAN_POINT('Ctrl Pts',(1.21096757357742,-1.28528282733546,
28.0151793596426));
#199112=CARTESIAN_POINT('Ctrl Pts',(1.18770787101998,-1.27173958503208,
27.9953112108816));
#199113=CARTESIAN_POINT('Ctrl Pts',(1.165424519218,-1.25877922088177,27.9742175789952));
#199114=CARTESIAN_POINT('Ctrl Pts',(1.15428284331697,-1.2522990388066,27.9636707630519));
#199115=CARTESIAN_POINT('Ctrl Pts',(1.14338478916056,-1.2459643168797,27.9528181873956));
#199116=CARTESIAN_POINT('Ctrl Pts',(1.13274804537668,-1.23978564629895,
27.9416837492418));
#199117=CARTESIAN_POINT('Ctrl Pts',(1.12742967348478,-1.2366963110086,27.9361165301649));
#199118=CARTESIAN_POINT('Ctrl Pts',(1.12217660031635,-1.23364597188116,
27.9304788817456));
#199119=CARTESIAN_POINT('Ctrl Pts',(1.11699081439466,-1.23063582753075,
27.9247739509276));
#199120=CARTESIAN_POINT('Ctrl Pts',(1.11439792143379,-1.22913075535553,
27.9219214855185));
#199121=CARTESIAN_POINT('Ctrl Pts',(1.11182184859565,-1.22763573089918,
27.9190522017567));
#199122=CARTESIAN_POINT('Ctrl Pts',(1.10926283134481,-1.22615089648068,
27.9161665031246));
#199123=CARTESIAN_POINT('Ctrl Pts',(1.10798332271939,-1.22540847927143,
27.9147236538085));
#199124=CARTESIAN_POINT('Ctrl Pts',(1.10670807787898,-1.22466860950701,
27.9132767009061));
#199125=CARTESIAN_POINT('Ctrl Pts',(1.10543712537592,-1.22393130447815,
27.9118256954012));
#199126=CARTESIAN_POINT('Ctrl Pts',(1.10442026735358,-1.22334140475198,
27.9106647813746));
#199127=CARTESIAN_POINT('Ctrl Pts',(1.10288037903002,-1.22244819735853,
27.9088958268193));
#199128=CARTESIAN_POINT('Ctrl Pts',(1.10207974022598,-1.22198380000799,
27.9079717433639));
#199129=CARTESIAN_POINT('Ctrl Pts',(1.1018796750284,-1.22186775548552,27.9077408315742));
#199130=CARTESIAN_POINT('Ctrl Pts',(1.10172563920198,-1.22177841114653,
27.9075628251279));
#199131=CARTESIAN_POINT('Ctrl Pts',(1.10163717291246,-1.22172710059488,
27.9074605724999));
#199132=CARTESIAN_POINT('Ctrl Pts',(1.09612316039813,-1.2185289668712,27.9010872717333));
#199133=CARTESIAN_POINT('Ctrl Pts',(1.08959533485257,-1.21474558038811,
27.8933772667903));
#199134=CARTESIAN_POINT('Ctrl Pts',(1.08218295138496,-1.21044958093734,
27.8842388427002));
#199135=CARTESIAN_POINT('Ctrl Pts',(1.07451856631903,-1.20600752877184,
27.8747897361572));
#199136=CARTESIAN_POINT('Ctrl Pts',(1.0659079766689,-1.20101713952447,27.8638128206951));
#199137=CARTESIAN_POINT('Ctrl Pts',(1.05653908266542,-1.19558471142867,
27.8511810745183));
#199138=CARTESIAN_POINT('Ctrl Pts',(1.04750881888776,-1.19034863354796,
27.839005891417));
#199139=CARTESIAN_POINT('Ctrl Pts',(1.03777412180338,-1.18470191965973,
27.8252924118553));
#199140=CARTESIAN_POINT('Ctrl Pts',(1.02754677114459,-1.17876489225512,
27.8099153840244));
#199141=CARTESIAN_POINT('Ctrl Pts',(1.01746389367218,-1.17291173224641,
27.7947555745409));
#199142=CARTESIAN_POINT('Ctrl Pts',(1.00690212117148,-1.16677636715494,
27.7779779705871));
#199143=CARTESIAN_POINT('Ctrl Pts',(0.996107880360855,-1.16049921318041,
27.7594645512646));
#199144=CARTESIAN_POINT('Ctrl Pts',(0.985614723063037,-1.15439714771856,
27.7414675263252));
#199145=CARTESIAN_POINT('Ctrl Pts',(0.974902013544309,-1.14816116709564,
27.7218293018746));
#199146=CARTESIAN_POINT('Ctrl Pts',(0.964236889223271,-1.14194380433428,
27.7004563515618));
#199147=CARTESIAN_POINT('Ctrl Pts',(0.96236454858841,-1.14085230079533,
27.6967041737012));
#199148=CARTESIAN_POINT('Ctrl Pts',(0.960493775500134,-1.13976142937162,
27.6928985879512));
#199149=CARTESIAN_POINT('Ctrl Pts',(0.958626144192545,-1.13867208978184,
27.6890391689317));
#199150=CARTESIAN_POINT('Ctrl Pts',(0.948162572979746,-1.13256896743313,
27.6674164291613));
#199151=CARTESIAN_POINT('Ctrl Pts',(0.93780622329746,-1.12651874610888,
27.6441193768904));
#199152=CARTESIAN_POINT('Ctrl Pts',(0.927878018423874,-1.12070801597486,
27.6191828689552));
#199153=CARTESIAN_POINT('Ctrl Pts',(0.918365828865033,-1.11514076920529,
27.5952912598038));
#199154=CARTESIAN_POINT('Ctrl Pts',(0.909247350411066,-1.1097937650989,
27.5698944813422));
#199155=CARTESIAN_POINT('Ctrl Pts',(0.900809215788078,-1.10483363978083,
27.5430699471945));
#199156=CARTESIAN_POINT('Ctrl Pts',(0.893980090939879,-1.10081932659749,
27.5213603987132));
#199157=CARTESIAN_POINT('Ctrl Pts',(0.887596834526408,-1.09705855953364,
27.498716494627));
#199158=CARTESIAN_POINT('Ctrl Pts',(0.881808846558425,-1.09363820310171,
27.4752042582095));
#199159=CARTESIAN_POINT('Ctrl Pts',(0.87539113267078,-1.08984571612777,
27.4491339196013));
#199160=CARTESIAN_POINT('Ctrl Pts',(0.869707659515027,-1.08647311972669,
27.421997613944));
#199161=CARTESIAN_POINT('Ctrl Pts',(0.864955712631482,-1.08363779297137,
27.3939700081549));
#199162=CARTESIAN_POINT('Ctrl Pts',(0.860269795923313,-1.08084186419912,
27.366331856998));
#199163=CARTESIAN_POINT('Ctrl Pts',(0.856490190149153,-1.0785686621947,
27.3378273862992));
#199164=CARTESIAN_POINT('Ctrl Pts',(0.853774915529718,-1.07691274694734,
27.3086594063932));
#199165=CARTESIAN_POINT('Ctrl Pts',(0.851096940201823,-1.07527957874189,
27.2798921023446));
#199166=CARTESIAN_POINT('Ctrl Pts',(0.849454620956575,-1.07424706554899,
27.2504799158717));
#199167=CARTESIAN_POINT('Ctrl Pts',(0.848962699490282,-1.07388463776454,
27.2206452795464));
#199168=CARTESIAN_POINT('Ctrl Pts',(0.848851075870894,-1.07380239800914,
27.2138753979333));
#199169=CARTESIAN_POINT('Ctrl Pts',(0.848798522076056,-1.07375456614039,
27.2070838602029));
#199170=CARTESIAN_POINT('Ctrl Pts',(0.848806082558247,-1.07374178231683,
27.2002734220277));
#199171=CARTESIAN_POINT('Ctrl Pts',(-7.60445568603389,-17.3014870921289,
27.2773382956728));
#199172=CARTESIAN_POINT('Ctrl Pts',(-7.00449464234559,-17.6704765917218,
27.277338280776));
#199173=CARTESIAN_POINT('Ctrl Pts',(-6.3850620640478,-18.0057522778321,
27.2773382663195));
#199174=CARTESIAN_POINT('Ctrl Pts',(-5.70049107455689,-14.2057226246885,
28.2002971787866));
#199175=CARTESIAN_POINT('Ctrl Pts',(-5.18612177465709,-14.5220712819433,
28.200297166015));
#199176=CARTESIAN_POINT('Ctrl Pts',(-4.65505879150835,-14.809515811471,
28.2002971536209));
#199177=CARTESIAN_POINT('Ctrl Pts',(-3.73609121648206,-11.0116930103711,
28.2002959553887));
#199178=CARTESIAN_POINT('Ctrl Pts',(-3.31003049613636,-11.2737299103506,
28.2002959448097));
#199179=CARTESIAN_POINT('Ctrl Pts',(-2.87014211789649,-11.5118250364281,
28.2002959345435));
#199180=CARTESIAN_POINT('',(-7.43014555349497,-17.4077289548114,27.2773398695839));
#199181=CARTESIAN_POINT('',(-6.56419837955816,-17.9078627349543,27.2773392494214));
#199182=CARTESIAN_POINT('Origin',(5.74151110440646,4.3984804545947,27.2774029906412));
#199183=CARTESIAN_POINT('',(-2.87014211991632,-11.5118250399186,28.2002959410113));
#199184=CARTESIAN_POINT('Ctrl Pts',(-6.56419704579128,-17.9078632182555,
27.277338270519));
#199185=CARTESIAN_POINT('Ctrl Pts',(-6.3113486551494,-17.4700711463255,
27.405701866343));
#199186=CARTESIAN_POINT('Ctrl Pts',(-6.05543542685779,-17.026972488811,
27.5215344151692));
#199187=CARTESIAN_POINT('Ctrl Pts',(-4.80774304079176,-14.8666667283513,
28.0176713016242));
#199188=CARTESIAN_POINT('Ctrl Pts',(-3.79627958169678,-13.1153774189224,
28.2002959136032));
#199189=CARTESIAN_POINT('Ctrl Pts',(-2.8701454905414,-11.5118308761862,
28.2002959345452));
#199190=CARTESIAN_POINT('Ctrl Pts',(-2.87014380517915,-11.5118279580814,
28.2002959345446));
#199191=CARTESIAN_POINT('Ctrl Pts',(-2.87014211981676,-11.5118250399758,
28.2002959345435));
#199192=CARTESIAN_POINT('',(-3.73609231310894,-11.0116947934392,28.2002959480899));
#199193=CARTESIAN_POINT('Origin',(5.74083449406984,4.39738471587034,28.2002959442857));
#199194=CARTESIAN_POINT('Ctrl Pts',(-3.73609632379704,-11.0117017379148,
28.2002959553903));
#199195=CARTESIAN_POINT('Ctrl Pts',(-4.66222872975584,-12.615245362809,
28.2002964290767));
#199196=CARTESIAN_POINT('Ctrl Pts',(-5.67369218904688,-14.3665346725152,
28.0176713224446));
#199197=CARTESIAN_POINT('Ctrl Pts',(-6.92138415582054,-16.5268397068634,
27.5215346028296));
#199198=CARTESIAN_POINT('Ctrl Pts',(-7.17729696892127,-16.9699376454688,
27.4057022652039));
#199199=CARTESIAN_POINT('Ctrl Pts',(-7.43014495716819,-17.4077290206434,
27.2773389194727));
#199200=CARTESIAN_POINT('Ctrl Pts',(-8.73798697782829,-19.5729112690123,
26.5899795930323));
#199201=CARTESIAN_POINT('Ctrl Pts',(-8.2674181156026,-19.8571501237404,
26.5899795723243));
#199202=CARTESIAN_POINT('Ctrl Pts',(-7.78605661888239,-20.1227021715742,
26.5899796048186));
#199203=CARTESIAN_POINT('Ctrl Pts',(-8.08702297423818,-18.4952141918139,
26.9547017834362));
#199204=CARTESIAN_POINT('Ctrl Pts',(-7.63760978952262,-18.7666743311845,
26.9547017636592));
#199205=CARTESIAN_POINT('Ctrl Pts',(-7.17788918196418,-19.0202877788748,
26.9547017946926));
#199206=CARTESIAN_POINT('Ctrl Pts',(-7.43014639155459,-17.4077285989288,
27.2773403439557));
#199207=CARTESIAN_POINT('Ctrl Pts',(-7.00208103540938,-17.6662939574694,
27.2773403251181));
#199208=CARTESIAN_POINT('Ctrl Pts',(-6.56419787511369,-17.9078603700736,
27.2773403546774));
#199209=CARTESIAN_POINT('',(-8.6954600592324,-19.5985474742631,26.5899795975347));
#199210=CARTESIAN_POINT('Origin',(2.27328624204873,-0.619766213660284,-49.0928277905396));
#199211=CARTESIAN_POINT('',(-7.82951091061946,-20.0986795296143,26.5899796024901));
#199212=CARTESIAN_POINT('Origin',(5.74151140926489,4.39848097150332,26.5899794882252));
#199213=CARTESIAN_POINT('Origin',(3.12878213800275,-1.11386191367018,-49.0928228239046));
#199214=CARTESIAN_POINT('Origin',(5.74151140926482,4.39848097150346,26.5899794895171));
#199215=CARTESIAN_POINT('',(-9.89257479270577,-23.6707529336587,23.7713121923974));
#199216=CARTESIAN_POINT('',(-10.7585239451068,-23.1706208843548,23.7713121960041));
#199217=CARTESIAN_POINT('Origin',(5.74151140329057,4.39848096169811,23.7713120737762));
#199218=CARTESIAN_POINT('Ctrl Pts',(-9.89257479280575,-23.6707529338634,
23.7713121863169));
#199219=CARTESIAN_POINT('Ctrl Pts',(-9.15772876362901,-22.3984103856327,
24.7753157683941));
#199220=CARTESIAN_POINT('Ctrl Pts',(-8.47004080024384,-21.2077192462917,
25.714871571689));
#199221=CARTESIAN_POINT('Ctrl Pts',(-7.82951091030846,-20.098679529099,
26.5899796027313));
#199222=CARTESIAN_POINT('Ctrl Pts',(-8.69546005923254,-19.5985474740567,
26.589979598465));
#199223=CARTESIAN_POINT('Ctrl Pts',(-9.3359899496938,-20.707587191967,25.71487157108));
#199224=CARTESIAN_POINT('Ctrl Pts',(-10.0236779129601,-21.8982783308951,
24.7753157680728));
#199225=CARTESIAN_POINT('Ctrl Pts',(-10.7585239470669,-23.1706208874402,
23.7713121916792));
#199226=CARTESIAN_POINT('Origin',(-1.36345152543278,3.39956438561231,26.7004996048041));
#199227=CARTESIAN_POINT('',(-0.154252369681203,3.39937999443677,26.2004996050457));
#199228=CARTESIAN_POINT('',(-1.35363582924569,3.40039155465732,26.2004996047445));
#199229=CARTESIAN_POINT('Ctrl Pts',(-0.154252369689369,3.39937999443455,
26.2004996054561));
#199230=CARTESIAN_POINT('Ctrl Pts',(-0.188889798811214,3.3761563031688,
26.1997319441357));
#199231=CARTESIAN_POINT('Ctrl Pts',(-0.223138509796618,3.3522640275972,
26.2011357759408));
#199232=CARTESIAN_POINT('Ctrl Pts',(-0.256944739752092,3.32801543337946,
26.2046507364812));
#199233=CARTESIAN_POINT('Ctrl Pts',(-0.291733551388214,3.30306205118356,
26.2082678597248));
#199234=CARTESIAN_POINT('Ctrl Pts',(-0.326054746662367,3.27773111511285,
26.214120480708));
#199235=CARTESIAN_POINT('Ctrl Pts',(-0.359870283629055,3.25238876276317,
26.222186335957));
#199236=CARTESIAN_POINT('Ctrl Pts',(-0.366114661019769,3.24770904372763,
26.2236757768671));
#199237=CARTESIAN_POINT('Ctrl Pts',(-0.372341826766771,3.24302900993271,
26.2252408060063));
#199238=CARTESIAN_POINT('Ctrl Pts',(-0.378551572531525,3.23835106931689,
26.2268814420316));
#199239=CARTESIAN_POINT('Ctrl Pts',(-0.389965410030508,3.22975276979842,
26.229897016855));
#199240=CARTESIAN_POINT('Ctrl Pts',(-0.401322279586278,3.2211612598737,
26.233168413927));
#199241=CARTESIAN_POINT('Ctrl Pts',(-0.412622659840026,3.21259152595365,
26.2366969803815));
#199242=CARTESIAN_POINT('Ctrl Pts',(-0.442085664736545,3.19024802009114,
26.2458968628979));
#199243=CARTESIAN_POINT('Ctrl Pts',(-0.471183665360536,3.16806585472232,
26.2568458304651));
#199244=CARTESIAN_POINT('Ctrl Pts',(-0.499948597006499,3.14638697043207,
26.2696071728458));
#199245=CARTESIAN_POINT('Ctrl Pts',(-0.51174700951197,3.13749501745742,
26.2748414485043));
#199246=CARTESIAN_POINT('Ctrl Pts',(-0.523489194400495,3.12868800419768,
26.2803811351962));
#199247=CARTESIAN_POINT('Ctrl Pts',(-0.535176279088325,3.11999070070942,
26.2862325983472));
#199248=CARTESIAN_POINT('Ctrl Pts',(-0.555266576749115,3.10503988785979,
26.2962913631799));
#199249=CARTESIAN_POINT('Ctrl Pts',(-0.575194349226674,3.09041463378496,
26.3072710610455));
#199250=CARTESIAN_POINT('Ctrl Pts',(-0.594950408861886,3.07625609802196,
26.319204402428));
#199251=CARTESIAN_POINT('Ctrl Pts',(-0.604828438679494,3.06917683014045,
26.3251710731193));
#199252=CARTESIAN_POINT('Ctrl Pts',(-0.614663255491293,3.06221444992127,
26.331376158393));
#199253=CARTESIAN_POINT('Ctrl Pts',(-0.624451732989643,3.05538782950282,
26.3378233291106));
#199254=CARTESIAN_POINT('Ctrl Pts',(-0.629345971738817,3.0519745192936,
26.3410469144693));
#199255=CARTESIAN_POINT('Ctrl Pts',(-0.634605736948998,3.0483457177653,
26.3445833590625));
#199256=CARTESIAN_POINT('Ctrl Pts',(-0.639660837948143,3.04487819832671,
26.3480606701561));
#199257=CARTESIAN_POINT('Ctrl Pts',(-0.644715938947288,3.04141067888812,
26.3515379812498));
#199258=CARTESIAN_POINT('Ctrl Pts',(-0.649566611191704,3.03810448542552,
26.3549554924932));
#199259=CARTESIAN_POINT('Ctrl Pts',(-0.65367350312497,3.03533491097189,
26.3578941041992));
#199260=CARTESIAN_POINT('Ctrl Pts',(-0.679437284371056,3.01796052870726,
26.3763289085213));
#199261=CARTESIAN_POINT('Ctrl Pts',(-0.704152292339274,3.00213166198796,
26.3960098561715));
#199262=CARTESIAN_POINT('Ctrl Pts',(-0.72772792659686,2.98793653112461,
26.4166680403772));
#199263=CARTESIAN_POINT('Ctrl Pts',(-0.751510160626577,2.97361700442233,
26.4375072579372));
#199264=CARTESIAN_POINT('Ctrl Pts',(-0.774132879684533,2.96096016041774,
26.4593401838577));
#199265=CARTESIAN_POINT('Ctrl Pts',(-0.795549161699536,2.95003575184101,
26.4818735230885));
#199266=CARTESIAN_POINT('Ctrl Pts',(-0.817326062362424,2.93892739231298,
26.5047862905654));
#199267=CARTESIAN_POINT('Ctrl Pts',(-0.837855578222897,2.92961042069547,
26.5284225038142));
#199268=CARTESIAN_POINT('Ctrl Pts',(-0.857136396439767,2.9221343545707,
26.5524673792577));
#199269=CARTESIAN_POINT('Ctrl Pts',(-0.865133962546324,2.91903332782083,
26.562441047321));
#199270=CARTESIAN_POINT('Ctrl Pts',(-0.872917245368232,2.91624874726447,
26.5724850175363));
#199271=CARTESIAN_POINT('Ctrl Pts',(-0.880488458050158,2.91378292845781,
26.5825769702711));
#199272=CARTESIAN_POINT('Ctrl Pts',(-0.900235386103655,2.90735168043801,
26.6088983896982));
#199273=CARTESIAN_POINT('Ctrl Pts',(-0.918546958979027,2.90308755112803,
26.6355566860864));
#199274=CARTESIAN_POINT('Ctrl Pts',(-0.935523554445261,2.90100154651042,
26.6622211158816));
#199275=CARTESIAN_POINT('Ctrl Pts',(-0.943651346293739,2.90000284147791,
26.6749870992358));
#199276=CARTESIAN_POINT('Ctrl Pts',(-0.951473676936973,2.89950300155283,
26.6877549167873));
#199277=CARTESIAN_POINT('Ctrl Pts',(-0.95900419444321,2.89950120285572,
26.7004908294082));
#199278=CARTESIAN_POINT('Origin',(-0.230387065104054,3.89939156861914,27.2002959519798));
#199279=CARTESIAN_POINT('',(-1.45306593364403,3.89956973045031,28.2002530295781));
#199280=CARTESIAN_POINT('',(-0.237699700781349,3.89937249544786,28.200295944231));
#199281=CARTESIAN_POINT('',(-1.45306623290132,3.89956973031929,28.2002959442293));
#199282=CARTESIAN_POINT('Ctrl Pts',(-1.45306593364403,3.89956973045011,
28.2002530295781));
#199283=CARTESIAN_POINT('Ctrl Pts',(-1.45326718759968,3.87009304246514,
28.2002499803439));
#199284=CARTESIAN_POINT('Ctrl Pts',(-1.45343297508885,3.83961499441648,
28.1989443914479));
#199285=CARTESIAN_POINT('Ctrl Pts',(-1.45356322008341,3.80827481956427,
28.1960688445995));
#199286=CARTESIAN_POINT('Ctrl Pts',(-1.45369054554509,3.77763715670853,
28.1932577551501));
#199287=CARTESIAN_POINT('Ctrl Pts',(-1.45378389634256,3.74617537662663,
28.1889457492941));
#199288=CARTESIAN_POINT('Ctrl Pts',(-1.45384319656466,3.71406896434815,
28.182883111372));
#199289=CARTESIAN_POINT('Ctrl Pts',(-1.45390073757754,3.68291502567855,
28.1770003285695));
#199290=CARTESIAN_POINT('Ctrl Pts',(-1.45392621055311,3.65115409686965,
28.1694686834862));
#199291=CARTESIAN_POINT('Ctrl Pts',(-1.45391965430467,3.61899887782795,
28.1600682238435));
#199292=CARTESIAN_POINT('Ctrl Pts',(-1.45391830737027,3.61239281780994,
28.1581369665719));
#199293=CARTESIAN_POINT('Ctrl Pts',(-1.45391560919112,3.60577028542293,
28.1561268775861));
#199294=CARTESIAN_POINT('Ctrl Pts',(-1.45391156117371,3.59913339080751,
28.1540361287593));
#199295=CARTESIAN_POINT('Ctrl Pts',(-1.45389260876126,3.56806011434179,
28.144247451964));
#199296=CARTESIAN_POINT('Ctrl Pts',(-1.45384437332499,3.53666856823605,
28.1326890888303));
#199297=CARTESIAN_POINT('Ctrl Pts',(-1.4537663072735,3.50520288642749,28.1191851249512));
#199298=CARTESIAN_POINT('Ctrl Pts',(-1.45368974980507,3.47434526143127,
28.1059421176687));
#199299=CARTESIAN_POINT('Ctrl Pts',(-1.45358449585134,3.44341644377235,
28.0908274345733));
#199300=CARTESIAN_POINT('Ctrl Pts',(-1.45345036887159,3.41268951020863,
28.0736997938105));
#199301=CARTESIAN_POINT('Ctrl Pts',(-1.45331991910009,3.38280498235541,
28.0570417222728));
#199302=CARTESIAN_POINT('Ctrl Pts',(-1.45316215118943,3.35311167099784,
28.0384790887742));
#199303=CARTESIAN_POINT('Ctrl Pts',(-1.45297733022545,3.32389900939879,
28.0179127376733));
#199304=CARTESIAN_POINT('Ctrl Pts',(-1.45288311478245,3.30900738782771,
28.0074287111954));
#199305=CARTESIAN_POINT('Ctrl Pts',(-1.45278187683039,3.29424126753913,
27.9964245384009));
#199306=CARTESIAN_POINT('Ctrl Pts',(-1.4526737046129,3.27964261153166,27.9848909031334));
#199307=CARTESIAN_POINT('Ctrl Pts',(-1.45246965781992,3.25210495898796,
27.9631348428221));
#199308=CARTESIAN_POINT('Ctrl Pts',(-1.45224129201715,3.2251615498726,27.9394922691915));
#199309=CARTESIAN_POINT('Ctrl Pts',(-1.45198759700554,3.19911604218702,
27.9139306136148));
#199310=CARTESIAN_POINT('Ctrl Pts',(-1.45173819482672,3.1735112566455,27.8888014928072));
#199311=CARTESIAN_POINT('Ctrl Pts',(-1.45146430776026,3.14877461546101,
27.8618173040135));
#199312=CARTESIAN_POINT('Ctrl Pts',(-1.45116559049984,3.12521837076553,
27.832990420731));
#199313=CARTESIAN_POINT('Ctrl Pts',(-1.4508745476076,3.10226731136895,27.8049041311297));
#199314=CARTESIAN_POINT('Ctrl Pts',(-1.45055993035877,3.08043722720962,
27.7750683721491));
#199315=CARTESIAN_POINT('Ctrl Pts',(-1.4502220735458,3.06003357335028,27.7435405012017));
#199316=CARTESIAN_POINT('Ctrl Pts',(-1.44994383589211,3.04323040538566,
27.7175761266466));
#199317=CARTESIAN_POINT('Ctrl Pts',(-1.44964984715571,3.02739509243177,
27.6904648658888));
#199318=CARTESIAN_POINT('Ctrl Pts',(-1.44934066743464,3.01270360156492,
27.6622648464879));
#199319=CARTESIAN_POINT('Ctrl Pts',(-1.44897519291088,2.99533711449558,
27.6289302260114));
#199320=CARTESIAN_POINT('Ctrl Pts',(-1.44858877042475,2.97956921644259,
27.5940728160689));
#199321=CARTESIAN_POINT('Ctrl Pts',(-1.44818011625057,2.96569337101736,
27.5578355081963));
#199322=CARTESIAN_POINT('Ctrl Pts',(-1.44778279204475,2.95220223447213,
27.5226028824672));
#199323=CARTESIAN_POINT('Ctrl Pts',(-1.44736445172496,2.94050020403456,
27.486065824694));
#199324=CARTESIAN_POINT('Ctrl Pts',(-1.44692464446569,2.93085272914076,
27.4484051961891));
#199325=CARTESIAN_POINT('Ctrl Pts',(-1.44649130149188,2.92134705279693,
27.4112981034614));
#199326=CARTESIAN_POINT('Ctrl Pts',(-1.44603711759452,2.91383651146909,
27.3731002127646));
#199327=CARTESIAN_POINT('Ctrl Pts',(-1.4455623852169,2.90856313252113,27.3340334672398));
#199328=CARTESIAN_POINT('Ctrl Pts',(-1.44509690399602,2.90339251642949,
27.2957280192431));
#199329=CARTESIAN_POINT('Ctrl Pts',(-1.44461166886235,2.90037323048385,
27.2565873607938));
#199330=CARTESIAN_POINT('Ctrl Pts',(-1.44410764715058,2.89971427734595,
27.2168673198596));
#199331=CARTESIAN_POINT('Ctrl Pts',(-1.44403766345985,2.89962278134184,
27.211352170421));
#199332=CARTESIAN_POINT('Ctrl Pts',(-1.44396731865948,2.8995767534242,27.2058259238321));
#199333=CARTESIAN_POINT('Ctrl Pts',(-1.44389661638854,2.89957671438661,
27.2002893355166));
#199334=CARTESIAN_POINT('Ctrl Pts',(-1.09611442174511,2.89952361410641,
27.2002959449996));
#199335=CARTESIAN_POINT('Ctrl Pts',(-1.09611448252125,2.89952353764408,
27.3030005301748));
#199336=CARTESIAN_POINT('Ctrl Pts',(-1.08341608691859,2.91534310263017,
27.4037030521679));
#199337=CARTESIAN_POINT('Ctrl Pts',(-1.03258657843483,2.97817244899434,
27.6044279879378));
#199338=CARTESIAN_POINT('Ctrl Pts',(-0.992821653680451,3.02714416912139,
27.6998135159721));
#199339=CARTESIAN_POINT('Ctrl Pts',(-0.882343773993171,3.16138118136607,
27.8869490945372));
#199340=CARTESIAN_POINT('Ctrl Pts',(-0.80749431499413,3.25125910036078,
27.9705145896168));
#199341=CARTESIAN_POINT('Ctrl Pts',(-0.654289662528598,3.43133384445977,
28.0896040900542));
#199342=CARTESIAN_POINT('Ctrl Pts',(-0.577747368914245,3.51989320926506,
28.130216891675));
#199343=CARTESIAN_POINT('Ctrl Pts',(-0.384892210152756,3.73862658174318,
28.1964327843298));
#199344=CARTESIAN_POINT('Ctrl Pts',(-0.289554248076129,3.84290408588555,
28.2000563095026));
#199345=CARTESIAN_POINT('Ctrl Pts',(-0.241101610865462,3.89569953663328,
28.2002893472778));
#199346=CARTESIAN_POINT('Ctrl Pts',(-0.23843136732439,3.89859278711875,
28.2002957840383));
#199347=CARTESIAN_POINT('Ctrl Pts',(-0.237720730660593,3.89936487974783,
28.2002959416345));
#199348=CARTESIAN_POINT('Origin',(1.70839230864061,-1.58489086435992,27.2002959452698));
#199349=CARTESIAN_POINT('',(2.31817193779818,-0.529073312923174,28.2002959455902));
#199350=CARTESIAN_POINT('',(2.31817081814725,-0.529068304365978,28.200295944206));
#199351=CARTESIAN_POINT('Ctrl Pts',(2.31817296435426,-0.529077905049426,
28.2002959462702));
#199352=CARTESIAN_POINT('Ctrl Pts',(2.31622316021584,-0.529513778022419,
28.2002959360928));
#199353=CARTESIAN_POINT('Ctrl Pts',(2.3142703523434,-0.529949815650923,
28.2002926767154));
#199354=CARTESIAN_POINT('Ctrl Pts',(2.18661974487176,-0.558443080681457,
28.1998669694799));
#199355=CARTESIAN_POINT('Ctrl Pts',(2.06004211472269,-0.58522570742241,
28.1859402487702));
#199356=CARTESIAN_POINT('Ctrl Pts',(1.81946780146049,-0.633667849198218,
28.1302169010308));
#199357=CARTESIAN_POINT('Ctrl Pts',(1.70449529869146,-0.655640679871965,
28.0896041009141));
#199358=CARTESIAN_POINT('Ctrl Pts',(1.4719306861042,-0.69821151660534,27.9705146044955));
#199359=CARTESIAN_POINT('Ctrl Pts',(1.35666333610452,-0.718058940649655,
27.8869491085259));
#199360=CARTESIAN_POINT('Ctrl Pts',(1.18516302903366,-0.746564787168325,
27.6998135275284));
#199361=CARTESIAN_POINT('Ctrl Pts',(1.12286677922675,-0.756497364809832,
27.6044279977251));
#199362=CARTESIAN_POINT('Ctrl Pts',(1.04303637177232,-0.769077992409706,
27.4037030579877));
#199363=CARTESIAN_POINT('Ctrl Pts',(1.02298618323722,-0.772159213442478,
27.3030005338686));
#199364=CARTESIAN_POINT('Ctrl Pts',(1.02298618313714,-0.772159213394232,
27.2002959464185));
#199365=CARTESIAN_POINT('Origin',(1.92028664972746,-0.218272274407667,26.7004995883535));
#199366=CARTESIAN_POINT('',(1.91674111303428,-0.224411237771136,26.2003977767409));
#199367=CARTESIAN_POINT('',(1.91674111303435,-0.224411237771278,26.2004996048076));
#199368=CARTESIAN_POINT('Ctrl Pts',(1.09156124655563,-0.653427172562327,
26.700486116539));
#199369=CARTESIAN_POINT('Ctrl Pts',(1.09896776442083,-0.640603896196863,
26.6754436960576));
#199370=CARTESIAN_POINT('Ctrl Pts',(1.10859899520348,-0.627693861835938,
26.6501975188807));
#199371=CARTESIAN_POINT('Ctrl Pts',(1.12053005170876,-0.614659933328398,
26.6250700316822));
#199372=CARTESIAN_POINT('Ctrl Pts',(1.13221225868647,-0.60189785727165,
26.6004666358176));
#199373=CARTESIAN_POINT('Ctrl Pts',(1.14609956834388,-0.589016843407822,
26.5759777237584));
#199374=CARTESIAN_POINT('Ctrl Pts',(1.16222039641259,-0.57600614956526,
26.5519178795477));
#199375=CARTESIAN_POINT('Ctrl Pts',(1.16934048262557,-0.570259716351345,
26.541291368036));
#199376=CARTESIAN_POINT('Ctrl Pts',(1.17689568972777,-0.564488319905247,
26.5307486514081));
#199377=CARTESIAN_POINT('Ctrl Pts',(1.18488565335679,-0.558692679068633,
26.520317031022));
#199378=CARTESIAN_POINT('Ctrl Pts',(1.20328328970252,-0.545347675580099,
26.4962972523009));
#199379=CARTESIAN_POINT('Ctrl Pts',(1.22398108698155,-0.531865392646807,
26.4728666747851));
#199380=CARTESIAN_POINT('Ctrl Pts',(1.24691030055693,-0.518218827497464,
26.4503371147691));
#199381=CARTESIAN_POINT('Ctrl Pts',(1.25174728977608,-0.515340041956529,
26.4455844337165));
#199382=CARTESIAN_POINT('Ctrl Pts',(1.25668342362519,-0.512454043771865,
26.4408718400064));
#199383=CARTESIAN_POINT('Ctrl Pts',(1.26171780569454,-0.509560740019932,
26.4362022346015));
#199384=CARTESIAN_POINT('Ctrl Pts',(1.27616746302778,-0.501256394580808,
26.4227995573609));
#199385=CARTESIAN_POINT('Ctrl Pts',(1.29142643019015,-0.492890221532957,
26.4097503881976));
#199386=CARTESIAN_POINT('Ctrl Pts',(1.30746781516433,-0.484452658190573,
26.3971184328089));
#199387=CARTESIAN_POINT('Ctrl Pts',(1.31548850765148,-0.480233876519351,
26.3908024551145));
#199388=CARTESIAN_POINT('Ctrl Pts',(1.32370479441971,-0.475997259700778,
26.3845907142231));
#199389=CARTESIAN_POINT('Ctrl Pts',(1.33211262802652,-0.471741115281164,
26.3784908317301));
#199390=CARTESIAN_POINT('Ctrl Pts',(1.33677026304162,-0.469383365567604,
26.3751117179635));
#199391=CARTESIAN_POINT('Ctrl Pts',(1.3418468546015,-0.466846721391757,
26.3715159838221));
#199392=CARTESIAN_POINT('Ctrl Pts',(1.34674469038687,-0.464415905928231,
26.3681259510557));
#199393=CARTESIAN_POINT('Ctrl Pts',(1.35068829197976,-0.462458680705888,
26.3653963906532));
#199394=CARTESIAN_POINT('Ctrl Pts',(1.35451554020831,-0.460570728429604,
26.3627991283892));
#199395=CARTESIAN_POINT('Ctrl Pts',(1.35790670235077,-0.458912355416085,
26.360534144353));
#199396=CARTESIAN_POINT('Ctrl Pts',(1.38251289758065,-0.446879238620007,
26.3440994717996));
#199397=CARTESIAN_POINT('Ctrl Pts',(1.40908650596598,-0.434419391355142,
26.3282602146092));
#199398=CARTESIAN_POINT('Ctrl Pts',(1.43763293251479,-0.421514729018811,
26.3133468784071));
#199399=CARTESIAN_POINT('Ctrl Pts',(1.44436789491112,-0.418470130234303,
26.3098283729173));
#199400=CARTESIAN_POINT('Ctrl Pts',(1.45121248915963,-0.415400873633073,
26.3063614993609));
#199401=CARTESIAN_POINT('Ctrl Pts',(1.45816644146451,-0.412306921929935,
26.3029507578131));
#199402=CARTESIAN_POINT('Ctrl Pts',(1.47638072994427,-0.404203022680598,
26.2940170999796));
#199403=CARTESIAN_POINT('Ctrl Pts',(1.49534493563767,-0.395927956717921,
26.2854680138466));
#199404=CARTESIAN_POINT('Ctrl Pts',(1.51504503774511,-0.387472575692758,
26.2773840820033));
#199405=CARTESIAN_POINT('Ctrl Pts',(1.52359314956626,-0.383803683922588,
26.2738763665115));
#199406=CARTESIAN_POINT('Ctrl Pts',(1.53171401802089,-0.380328997012707,
26.2706790322181));
#199407=CARTESIAN_POINT('Ctrl Pts',(1.53985392355659,-0.376867066470776,
26.2675948985151));
#199408=CARTESIAN_POINT('Ctrl Pts',(1.54797274365098,-0.373414103641424,
26.2645187538876));
#199409=CARTESIAN_POINT('Ctrl Pts',(1.55611067216548,-0.369973666928081,
26.2615552389455));
#199410=CARTESIAN_POINT('Ctrl Pts',(1.56471858774645,-0.366346811528171,
26.2585546807581));
#199411=CARTESIAN_POINT('Ctrl Pts',(1.56736984883771,-0.365229730335291,
26.2576305007868));
#199412=CARTESIAN_POINT('Ctrl Pts',(1.57006574484145,-0.364094835190442,
26.256703143356));
#199413=CARTESIAN_POINT('Ctrl Pts',(1.57281957587874,-0.362935962381502,
26.2557691805595));
#199414=CARTESIAN_POINT('Ctrl Pts',(1.59178770380129,-0.35495375599764,
26.2493361330855));
#199415=CARTESIAN_POINT('Ctrl Pts',(1.61240637303933,-0.34645437172495,
26.2430021696484));
#199416=CARTESIAN_POINT('Ctrl Pts',(1.63472306082566,-0.337365546118218,
26.2370131564887));
#199417=CARTESIAN_POINT('Ctrl Pts',(1.65624551426738,-0.328600185064924,
26.2312372878596));
#199418=CARTESIAN_POINT('Ctrl Pts',(1.67934766347494,-0.319286096587965,
26.2257823786077));
#199419=CARTESIAN_POINT('Ctrl Pts',(1.70405155471291,-0.309366283945289,
26.2209121480562));
#199420=CARTESIAN_POINT('Ctrl Pts',(1.71302259575443,-0.305763975082915,
26.2191435587382));
#199421=CARTESIAN_POINT('Ctrl Pts',(1.72220463286204,-0.302081901221701,
26.2174524862808));
#199422=CARTESIAN_POINT('Ctrl Pts',(1.73159785735449,-0.298317811527686,
26.2158529814766));
#199423=CARTESIAN_POINT('Ctrl Pts',(1.75898109046099,-0.287344695149192,
26.2111900871804));
#199424=CARTESIAN_POINT('Ctrl Pts',(1.78816322086484,-0.275670774045471,
26.2073040308228));
#199425=CARTESIAN_POINT('Ctrl Pts',(1.81905713377548,-0.263333673787658,
26.2045802650669));
#199426=CARTESIAN_POINT('Ctrl Pts',(1.84778645193783,-0.251860977547054,
26.202047341082));
#199427=CARTESIAN_POINT('Ctrl Pts',(1.87799590513493,-0.239814594282893,
26.2005203719546));
#199428=CARTESIAN_POINT('Ctrl Pts',(1.9095789944621,-0.227258038527872,
26.2003187960987));
#199429=CARTESIAN_POINT('Ctrl Pts',(1.91195860503644,-0.226311971708938,
26.2003036084762));
#199430=CARTESIAN_POINT('Ctrl Pts',(1.9143459959522,-0.225363026156828,
26.2002959461809));
#199431=CARTESIAN_POINT('Ctrl Pts',(1.91674111303427,-0.224411237771198,
26.2002959461816));
#199432=CARTESIAN_POINT('Origin',(-0.35221298717623,3.89944230146497,-49.1080299910717));
#199433=CARTESIAN_POINT('Ctrl Pts',(-1.45306577648721,3.89957805812961,
28.2002530318331));
#199434=CARTESIAN_POINT('Ctrl Pts',(-3.94593682124938,3.89995819739689,
28.164755100857));
#199435=CARTESIAN_POINT('Ctrl Pts',(-6.38479069897692,3.90033009954616,
28.0077653087905));
#199436=CARTESIAN_POINT('Ctrl Pts',(-10.2436875582693,3.9009185448024,27.5883270981041));
#199437=CARTESIAN_POINT('Ctrl Pts',(-11.8216715285221,3.90115917242158,
27.3698597960202));
#199438=CARTESIAN_POINT('Ctrl Pts',(-13.421158968515,3.90140307911186,27.0955470110869));
#199439=CARTESIAN_POINT('Ctrl Pts',(-26.3803357696275,3.90337923076523,
23.6939655342127));
#199440=CARTESIAN_POINT('Ctrl Pts',(-26.1076525875641,-13.7881125384979,
23.69396552291));
#199441=CARTESIAN_POINT('Ctrl Pts',(-11.0098359007022,-23.0141175476879,
23.6939655062404));
#199442=CARTESIAN_POINT('Ctrl Pts',(-20.050833649801,4.00093735507864,25.9585578902755));
#199443=CARTESIAN_POINT('Ctrl Pts',(-19.8318817730816,-10.2045053698224,
25.9585578812));
#199444=CARTESIAN_POINT('Ctrl Pts',(-7.70903916526422,-17.6125570732632,
25.9585578678151));
#199445=CARTESIAN_POINT('Ctrl Pts',(-13.425325777113,4.10305788737874,27.0955319609921));
#199446=CARTESIAN_POINT('Ctrl Pts',(-13.2626180061502,-6.45330708166745,
27.095531954248));
#199447=CARTESIAN_POINT('Ctrl Pts',(-4.25387723624122,-11.9583870010707,
27.0955319443013));
#199448=CARTESIAN_POINT('',(-26.3783396892615,3.90337667587247,23.6884024209284));
#199449=CARTESIAN_POINT('Ctrl Pts',(-13.4211563864803,3.90140307871813,
27.0955319566861));
#199450=CARTESIAN_POINT('Ctrl Pts',(-14.0899612892993,3.90150506513341,
26.9808139818955));
#199451=CARTESIAN_POINT('Ctrl Pts',(-14.7581514966274,3.90160695781293,
26.857122673299));
#199452=CARTESIAN_POINT('Ctrl Pts',(-17.9752850662533,3.90209754021342,
26.2175461767566));
#199453=CARTESIAN_POINT('Ctrl Pts',(-20.5005799883472,3.90248262376076,
25.579688401322));
#199454=CARTESIAN_POINT('Ctrl Pts',(-24.1074969420305,3.90303264440036,
24.4775150995872));
#199455=CARTESIAN_POINT('Ctrl Pts',(-25.2572881193982,3.90320797665106,
24.0956772407416));
#199456=CARTESIAN_POINT('Ctrl Pts',(-26.3803357696275,3.90337923076523,
23.6939655342126));
#199457=CARTESIAN_POINT('Origin',(-26.2697958172004,3.85245622748215,23.3969867509641));
#199458=CARTESIAN_POINT('Ctrl Pts',(-4.78207065321829,-12.8227445831195,
26.9147687185253));
#199459=CARTESIAN_POINT('Ctrl Pts',(-4.61327320939181,-12.5304817671398,
26.9772993457501));
#199460=CARTESIAN_POINT('Ctrl Pts',(-4.44432006737364,-12.237949368926,
27.0375607312296));
#199461=CARTESIAN_POINT('Ctrl Pts',(-4.27528957637876,-11.9452830455217,
27.0955319435001));
#199462=CARTESIAN_POINT('Origin',(5.74459823016333,4.39848048246219,23.684367716567));
#199463=CARTESIAN_POINT('Ctrl Pts',(-26.3763657594802,3.90337862537507,
23.6828616273365));
#199464=CARTESIAN_POINT('Ctrl Pts',(-26.7199342299054,3.90343101630795,
23.5600813648654));
#199465=CARTESIAN_POINT('Ctrl Pts',(-27.0709300542132,3.90348453984185,
23.4346461699244));
#199466=CARTESIAN_POINT('Origin',(-0.352236533504779,4.89936215752678,-49.1064538927892));
#199467=CARTESIAN_POINT('',(-1.44931921452127,4.89958327963848,28.2002971260997));
#199468=CARTESIAN_POINT('Origin',(-0.352274038355205,4.89941020187075,-49.1059727207645));
#199469=CARTESIAN_POINT('',(-1.44756439553163,5.13302722803871,28.1726828284449));
#199470=CARTESIAN_POINT('Origin',(-1.4575355490652,4.89945663931337,27.1983209542169));
#199471=CARTESIAN_POINT('Ctrl Pts',(-1.4475644773992,5.13302861847996,28.1726886192573));
#199472=CARTESIAN_POINT('Ctrl Pts',(-1.44736515866626,5.1651065269433,28.1649891599975));
#199473=CARTESIAN_POINT('Ctrl Pts',(-1.44717600295187,5.19708442770411,
28.1556302486749));
#199474=CARTESIAN_POINT('Ctrl Pts',(-1.44699759164916,5.2287000939454,28.1446122311023));
#199475=CARTESIAN_POINT('Ctrl Pts',(-1.44681963547673,5.26023510808277,
28.1336223206804));
#199476=CARTESIAN_POINT('Ctrl Pts',(-1.44665236974085,5.29140904293133,
28.1209818050527));
#199477=CARTESIAN_POINT('Ctrl Pts',(-1.44649707379809,5.32196682238979,
28.1067425510895));
#199478=CARTESIAN_POINT('Ctrl Pts',(-1.44634202385104,5.35247619696005,
28.0925258527408));
#199479=CARTESIAN_POINT('Ctrl Pts',(-1.44619890856311,5.38237069648976,
28.0767156735761));
#199480=CARTESIAN_POINT('Ctrl Pts',(-1.44606967594009,5.41141181676802,
28.0594132428904));
#199481=CARTESIAN_POINT('Ctrl Pts',(-1.44602611852986,5.42120002627638,
28.0535815182554));
#199482=CARTESIAN_POINT('Ctrl Pts',(-1.44598414366072,5.43089146510902,
28.0475806754701));
#199483=CARTESIAN_POINT('Ctrl Pts',(-1.44594384216076,5.4404775963749,28.0414157861018));
#199484=CARTESIAN_POINT('Ctrl Pts',(-1.44582501201638,5.46874258311291,
28.0232384305656));
#199485=CARTESIAN_POINT('Ctrl Pts',(-1.44572071944339,5.49608635722974,
28.0036339550369));
#199486=CARTESIAN_POINT('Ctrl Pts',(-1.4456331755132,5.52230786410675,27.9827636666426));
#199487=CARTESIAN_POINT('Ctrl Pts',(-1.44557348524412,5.54018653139679,
27.9685336323353));
#199488=CARTESIAN_POINT('Ctrl Pts',(-1.44552159389979,5.5575440670301,27.9537160500336));
#199489=CARTESIAN_POINT('Ctrl Pts',(-1.44547834019305,5.57432629462819,
27.9383721537899));
#199490=CARTESIAN_POINT('Ctrl Pts',(-1.44545166739957,5.58467520861581,
27.928910199974));
#199491=CARTESIAN_POINT('Ctrl Pts',(-1.44542828038624,5.59480558911514,
27.9192481938666));
#199492=CARTESIAN_POINT('Ctrl Pts',(-1.44540839095544,5.6047065746599,27.9094016112025));
#199493=CARTESIAN_POINT('Ctrl Pts',(-1.44540341859778,5.60718182104609,
27.9069399655364));
#199494=CARTESIAN_POINT('Ctrl Pts',(-1.44540099936909,5.6083717708702,27.9057385592977));
#199495=CARTESIAN_POINT('Ctrl Pts',(-1.4453994771925,5.60918501077261,27.9049194722499));
#199496=CARTESIAN_POINT('Ctrl Pts',(-1.44539795501591,5.60999825067502,
27.904100385202));
#199497=CARTESIAN_POINT('Ctrl Pts',(-1.44539730272271,5.61043287989872,
27.90366168294));
#199498=CARTESIAN_POINT('Ctrl Pts',(-1.4453955767067,5.61137686181885,27.9027049697178));
#199499=CARTESIAN_POINT('Ctrl Pts',(-1.44539212467467,5.61326482565913,
27.9007915432732));
#199500=CARTESIAN_POINT('Ctrl Pts',(-1.44538865079858,5.6152344928982,27.8987799138065));
#199501=CARTESIAN_POINT('Ctrl Pts',(-1.44538512177155,5.61728363638151,
27.8966677427163));
#199502=CARTESIAN_POINT('Ctrl Pts',(-1.44537223908742,5.62476401778209,
27.8889572795558));
#199503=CARTESIAN_POINT('Ctrl Pts',(-1.44535866176883,5.63330605606982,
27.8799098735569));
#199504=CARTESIAN_POINT('Ctrl Pts',(-1.44534270758893,5.64275998350441,
27.8694081608459));
#199505=CARTESIAN_POINT('Ctrl Pts',(-1.44534118009134,5.64366512882656,
27.8684026976454));
#199506=CARTESIAN_POINT('Ctrl Pts',(-1.44533963055184,5.64457859773567,
27.8673838857828));
#199507=CARTESIAN_POINT('Ctrl Pts',(-1.44533805734047,5.6455002359477,27.8663516116869));
#199508=CARTESIAN_POINT('Ctrl Pts',(-1.4453211708491,5.65539288994945,27.8552714173855));
#199509=CARTESIAN_POINT('Ctrl Pts',(-1.44530118492716,5.66625494673513,
27.8426141886007));
#199510=CARTESIAN_POINT('Ctrl Pts',(-1.445276480896,5.67783003115779,27.8282674358215));
#199511=CARTESIAN_POINT('Ctrl Pts',(-1.44525202714483,5.68928784677868,
27.8140660320044));
#199512=CARTESIAN_POINT('Ctrl Pts',(-1.44522293555974,5.70144430962047,
27.7982081141438));
#199513=CARTESIAN_POINT('Ctrl Pts',(-1.44518761781144,5.71400042104697,
27.7805840096678));
#199514=CARTESIAN_POINT('Ctrl Pts',(-1.4451529409489,5.72632868575676,27.7632797171307));
#199515=CARTESIAN_POINT('Ctrl Pts',(-1.44511224734727,5.73904204681785,
27.7442717348259));
#199516=CARTESIAN_POINT('Ctrl Pts',(-1.44506423201421,5.75181015141004,
27.7234709714029));
#199517=CARTESIAN_POINT('Ctrl Pts',(-1.44501784205314,5.76414604157792,
27.7033743367661));
#199518=CARTESIAN_POINT('Ctrl Pts',(-1.44496460593869,5.77653262414901,
27.6816034213801));
#199519=CARTESIAN_POINT('Ctrl Pts',(-1.44490372255377,5.78863184308672,
27.6581050049152));
#199520=CARTESIAN_POINT('Ctrl Pts',(-1.44488011294046,5.79332372874537,
27.6489926908244));
#199521=CARTESIAN_POINT('Ctrl Pts',(-1.44485535837676,5.79797199645945,
27.6396209613388));
#199522=CARTESIAN_POINT('Ctrl Pts',(-1.44482943382004,5.8025554509589,27.6299882639248));
#199523=CARTESIAN_POINT('Ctrl Pts',(-1.44476784899422,5.81344363122871,
27.6071054042956));
#199524=CARTESIAN_POINT('Ctrl Pts',(-1.44469946666114,5.82396970713831,
27.5827361771308));
#199525=CARTESIAN_POINT('Ctrl Pts',(-1.44462570754601,5.83380159538599,
27.55698299078));
#199526=CARTESIAN_POINT('Ctrl Pts',(-1.44455323035634,5.84346260647678,
27.5316773920292));
#199527=CARTESIAN_POINT('Ctrl Pts',(-1.44447556072649,5.85245248842261,
27.5050354680045));
#199528=CARTESIAN_POINT('Ctrl Pts',(-1.44439473929677,5.86047260884051,
27.4772033920401));
#199529=CARTESIAN_POINT('Ctrl Pts',(-1.44431730975658,5.86815614325011,
27.4505393642924));
#199530=CARTESIAN_POINT('Ctrl Pts',(-1.44423699266787,5.87494901215838,
27.4227833659646));
#199531=CARTESIAN_POINT('Ctrl Pts',(-1.44415618603785,5.88061418388871,
27.3941064844795));
#199532=CARTESIAN_POINT('Ctrl Pts',(-1.44407647011029,5.88620288891403,
27.3658166745151));
#199533=CARTESIAN_POINT('Ctrl Pts',(-1.44399628269308,5.89069354888923,
27.3366310310979));
#199534=CARTESIAN_POINT('Ctrl Pts',(-1.44391845548768,5.89389279230274,
27.3067509743964));
#199535=CARTESIAN_POINT('Ctrl Pts',(-1.44384167769009,5.89704889770313,
27.2772738149151));
#199536=CARTESIAN_POINT('Ctrl Pts',(-1.44376720388436,5.8989477297744,27.2471213456082));
#199537=CARTESIAN_POINT('Ctrl Pts',(-1.44369818286253,5.89944477569705,
27.2165169622925));
#199538=CARTESIAN_POINT('Ctrl Pts',(-1.44368600450117,5.89953247658435,
27.2111169953078));
#199539=CARTESIAN_POINT('Ctrl Pts',(-1.44367399683114,5.8995766503043,27.2057030238113));
#199540=CARTESIAN_POINT('Ctrl Pts',(-1.44366217828652,5.89957665328632,
27.2002763537785));
#199541=CARTESIAN_POINT('Ctrl Pts',(-19.7241889223382,5.10644370962327,
27.2773400094188));
#199542=CARTESIAN_POINT('Ctrl Pts',(-19.743762698487,4.40236723057294,27.2773400093258));
#199543=CARTESIAN_POINT('Ctrl Pts',(-19.7244036533445,3.69828481463302,
27.2773400070426));
#199544=CARTESIAN_POINT('Ctrl Pts',(-16.0911943299035,5.00544413769605,
28.2002983995154));
#199545=CARTESIAN_POINT('Ctrl Pts',(-16.1079756667634,4.40181280563998,
28.2002983994356));
#199546=CARTESIAN_POINT('Ctrl Pts',(-16.0913784268975,3.79817638366445,
28.2002983974782));
#199547=CARTESIAN_POINT('Ctrl Pts',(-12.342882172244,4.90123866386892,28.2002959453725));
#199548=CARTESIAN_POINT('Ctrl Pts',(-12.3567824328954,4.40124078390254,
28.2002959453065));
#199549=CARTESIAN_POINT('Ctrl Pts',(-12.3430346628484,3.90123868787116,
28.2002959436851));
#199550=CARTESIAN_POINT('',(-19.7290416524056,4.90236496300554,27.2773414382851));
#199551=CARTESIAN_POINT('',(-19.7291969832117,3.90236404376068,27.2773409691852));
#199552=CARTESIAN_POINT('Origin',(5.74151138832953,4.39848097652145,27.2773430242646));
#199553=CARTESIAN_POINT('',(-12.3430351140887,3.90123867546407,28.2002959440962));
#199554=CARTESIAN_POINT('Ctrl Pts',(-19.7291967389331,3.90236499526204,
27.2773400076583));
#199555=CARTESIAN_POINT('Ctrl Pts',(-19.2236350536406,3.90228790189564,
27.4057030799417));
#199556=CARTESIAN_POINT('Ctrl Pts',(-18.71194536251,3.90220987406547,27.5215351809172));
#199557=CARTESIAN_POINT('Ctrl Pts',(-16.2172211081455,3.90182945224353,
28.0176715724681));
#199558=CARTESIAN_POINT('Ctrl Pts',(-14.1948283340583,3.90152105647871,
28.2002960478624));
#199559=CARTESIAN_POINT('Ctrl Pts',(-12.3430467816118,3.90123867729574,
28.2002959436911));
#199560=CARTESIAN_POINT('Ctrl Pts',(-12.3430409478513,3.90123867640612,
28.2002959436891));
#199561=CARTESIAN_POINT('Ctrl Pts',(-12.3430351140886,3.90123867551653,
28.2002959436853));
#199562=CARTESIAN_POINT('',(-12.342882172256,4.90123866386881,28.2002959624798));
#199563=CARTESIAN_POINT('Origin',(5.73577855077744,4.3984739293667,28.2002959441676));
#199564=CARTESIAN_POINT('Ctrl Pts',(-12.3428821722561,4.90123866343128,
28.2002959453725));
#199565=CARTESIAN_POINT('Ctrl Pts',(-12.3428881565462,4.90123866434383,
28.2002959453764));
#199566=CARTESIAN_POINT('Ctrl Pts',(-12.342894140834,4.90123866525637,28.2002959453785));
#199567=CARTESIAN_POINT('Ctrl Pts',(-14.1946758437978,4.90152104450601,
28.2002960495497));
#199568=CARTESIAN_POINT('Ctrl Pts',(-16.2170686178735,4.90182944031915,
28.0176715741523));
#199569=CARTESIAN_POINT('Ctrl Pts',(-18.7117919295558,4.90220986205784,
27.5215353700781));
#199570=CARTESIAN_POINT('Ctrl Pts',(-19.223480687723,4.90228788975868,27.4057035064215));
#199571=CARTESIAN_POINT('Ctrl Pts',(-19.729041468799,4.9023649829996,27.2773407151571));
#199572=CARTESIAN_POINT('Ctrl Pts',(-22.258072447127,4.95239655376264,26.5899796031047));
#199573=CARTESIAN_POINT('Ctrl Pts',(-22.2689460791531,4.40275111058363,
26.5899796041267));
#199574=CARTESIAN_POINT('Ctrl Pts',(-22.2582400322153,3.85310237762789,
26.5899796057998));
#199575=CARTESIAN_POINT('Ctrl Pts',(-20.9992737821079,4.92749374909934,
26.9547028405277));
#199576=CARTESIAN_POINT('Ctrl Pts',(-21.0096585599574,4.40255913574044,
26.9547028415036));
#199577=CARTESIAN_POINT('Ctrl Pts',(-20.9994338329454,3.87762138050581,
26.9547028431016));
#199578=CARTESIAN_POINT('Ctrl Pts',(-19.7290416606952,4.90236475636851,
27.2773422059284));
#199579=CARTESIAN_POINT('Ctrl Pts',(-19.7389331441885,4.40236541711076,
27.2773422068581));
#199580=CARTESIAN_POINT('Ctrl Pts',(-19.7291941088497,3.90236308522164,
27.2773422083801));
#199581=CARTESIAN_POINT('',(-22.2590105557055,4.90275077933248,26.5899795919132));
#199582=CARTESIAN_POINT('Origin',(-0.338532773730691,4.89486683526366,-49.0928184366488));
#199583=CARTESIAN_POINT('',(-22.2591630461207,3.9027507943959,26.5899795927474));
#199584=CARTESIAN_POINT('Origin',(5.74151137199479,4.39848097211978,26.5899797863052));
#199585=CARTESIAN_POINT('Origin',(-0.338680860354899,3.90623623302034,-49.0928294899317));
#199586=CARTESIAN_POINT('Origin',(5.74151137199479,4.3984809721195,26.5899797869599));
#199587=CARTESIAN_POINT('',(-26.3840488203196,4.90337980908478,23.7713121965871));
#199588=CARTESIAN_POINT('',(-26.3842013106832,3.90337982019147,23.7713121927629));
#199589=CARTESIAN_POINT('Origin',(5.74151174267442,4.39848100255389,23.7712416751786));
#199590=CARTESIAN_POINT('Ctrl Pts',(-26.3842013082851,3.9033798202307,23.7713121895933));
#199591=CARTESIAN_POINT('Ctrl Pts',(-24.9148972980398,3.90315576535002,
24.7753157512854));
#199592=CARTESIAN_POINT('Ctrl Pts',(-23.5398845462177,3.90294608898913,
25.7148715530452));
#199593=CARTESIAN_POINT('Ctrl Pts',(-22.2591630478765,3.90275079114701,
26.5899795897418));
#199594=CARTESIAN_POINT('Ctrl Pts',(-22.2590105573207,4.90275077937,26.589979589324));
#199595=CARTESIAN_POINT('Ctrl Pts',(-23.5397320556922,4.90294607724564,
25.7148715540019));
#199596=CARTESIAN_POINT('Ctrl Pts',(-24.9147448068504,4.90315575364207,
24.7753157526944));
#199597=CARTESIAN_POINT('Ctrl Pts',(-26.3840488174243,4.90337980856083,
23.7713121930823));
#199598=CARTESIAN_POINT('Ctrl Pts',(-27.070611372072,4.91417010745645,23.5272175832963));
#199599=CARTESIAN_POINT('Ctrl Pts',(-27.0786375025189,4.4034857212878,23.5272175984526));
#199600=CARTESIAN_POINT('Ctrl Pts',(-27.0707671200315,3.89279891107443,
23.5272175788025));
#199601=CARTESIAN_POINT('Ctrl Pts',(-26.7278944642469,4.90878382816298,
23.6508526745943));
#199602=CARTESIAN_POINT('Ctrl Pts',(-26.7358367632235,4.40343344737265,
23.6508526895924));
#199603=CARTESIAN_POINT('Ctrl Pts',(-26.7280485854473,3.8980806678563,23.6508526701475));
#199604=CARTESIAN_POINT('Ctrl Pts',(-26.3840488231336,4.90337980912851,
23.7713122046442));
#199605=CARTESIAN_POINT('Ctrl Pts',(-26.3919070145402,4.40338100130986,
23.7713122194834));
#199606=CARTESIAN_POINT('Ctrl Pts',(-26.3842013122173,3.90337982016728,
23.7713122002444));
#199607=CARTESIAN_POINT('Origin',(-0.329760235102299,3.89940674635923,-50.6175635465416));
#199608=CARTESIAN_POINT('Origin',(-0.329664089399841,4.89940674052278,-50.6174040492712));
#199609=CARTESIAN_POINT('Ctrl Pts',(-11.00158112056,31.8163654356517,23.6938912214091));
#199610=CARTESIAN_POINT('Ctrl Pts',(-26.1023121713443,22.5949049937667,
23.6938912442831));
#199611=CARTESIAN_POINT('Ctrl Pts',(-26.3803909988457,4.90337925077138,
23.6938912330587));
#199612=CARTESIAN_POINT('Ctrl Pts',(-7.70238112770118,26.4137145174936,
25.9585390883745));
#199613=CARTESIAN_POINT('Ctrl Pts',(-19.8275369275185,19.0093283203167,
25.9585391067412));
#199614=CARTESIAN_POINT('Ctrl Pts',(-20.0508207603836,4.8038898386377,25.9585390977287));
#199615=CARTESIAN_POINT('Ctrl Pts',(-4.24888708740641,20.7583972290197,
27.0955319546849));
#199616=CARTESIAN_POINT('Ctrl Pts',(-13.2593085804354,15.256064588087,27.0955319683336));
#199617=CARTESIAN_POINT('Ctrl Pts',(-13.425234815109,4.69974759501786,27.0955319616362));
#199618=CARTESIAN_POINT('',(-26.3803818276581,4.90342545193599,23.6938942514532));
#199619=CARTESIAN_POINT('Ctrl Pts',(-26.3803848852202,4.90341005155536,
23.6938932467239));
#199620=CARTESIAN_POINT('Ctrl Pts',(-26.3797669023477,4.93857576954186,
23.6939165714693));
#199621=CARTESIAN_POINT('Ctrl Pts',(-26.3790885541444,4.97374974986006,
23.6939407623777));
#199622=CARTESIAN_POINT('Ctrl Pts',(-26.3783702651177,5.00888740138604,
23.6939588368407));
#199623=CARTESIAN_POINT('Ctrl Pts',(-26.3803909988457,4.90337925077138,
23.6938912330588));
#199624=CARTESIAN_POINT('Ctrl Pts',(-25.2577040179597,4.90320805162795,
24.095477545256));
#199625=CARTESIAN_POINT('Ctrl Pts',(-24.1082946444217,4.90303277756994,
24.4772014352548));
#199626=CARTESIAN_POINT('Ctrl Pts',(-20.5016373751505,4.90248279644021,
25.5793672254557));
#199627=CARTESIAN_POINT('Ctrl Pts',(-17.9761974005809,4.90209769071228,
26.2173024579536));
#199628=CARTESIAN_POINT('Ctrl Pts',(-14.7586103382812,4.90160703908028,
26.8570095026328));
#199629=CARTESIAN_POINT('Ctrl Pts',(-14.0901145915685,4.90150509979294,
26.9807615306523));
#199630=CARTESIAN_POINT('Ctrl Pts',(-13.42100389023,4.90140306673006,27.0955319580413));
#199631=CARTESIAN_POINT('',(-4.77689421143467,21.6228542933713,26.9147606701655));
#199632=CARTESIAN_POINT('Ctrl Pts',(-4.77684622643821,21.6229640739823,
26.9147582676665));
#199633=CARTESIAN_POINT('Ctrl Pts',(-4.60812854119934,21.3306335323989,
26.9772926322773));
#199634=CARTESIAN_POINT('Ctrl Pts',(-4.43925521850424,21.0380333238752,
27.037557503453));
#199635=CARTESIAN_POINT('Ctrl Pts',(-4.27030457895277,20.7452991514549,
27.0955319461487));
#199636=CARTESIAN_POINT('Origin',(5.74151140010663,4.39848095792371,26.914741367119));
#199637=CARTESIAN_POINT('Origin',(1.32391018905871,10.0521575801095,26.7004996047916));
#199638=CARTESIAN_POINT('',(1.92864642377295,9.00501788556141,26.2004996991012));
#199639=CARTESIAN_POINT('',(1.32949855010388,10.0437437295992,26.2004996047136));
#199640=CARTESIAN_POINT('Ctrl Pts',(1.92864642242128,9.00501788665312,26.200499791143));
#199641=CARTESIAN_POINT('Ctrl Pts',(1.89120307026788,9.02334559328652,26.1997325281446));
#199642=CARTESIAN_POINT('Ctrl Pts',(1.85339807699406,9.04100409199457,26.2011327997331));
#199643=CARTESIAN_POINT('Ctrl Pts',(1.81552705289631,9.05810203910562,26.2046357586905));
#199644=CARTESIAN_POINT('Ctrl Pts',(1.77650150973692,9.07572122656665,26.2082455072842));
#199645=CARTESIAN_POINT('Ctrl Pts',(1.73740518512826,9.09274587763735,26.2140879498974));
#199646=CARTESIAN_POINT('Ctrl Pts',(1.69857271531854,9.10932639210692,26.2221355099988));
#199647=CARTESIAN_POINT('Ctrl Pts',(1.69169658137992,9.11226233305589,26.2235605056637));
#199648=CARTESIAN_POINT('Ctrl Pts',(1.68482876317271,9.11518440937091,26.2250547505825));
#199649=CARTESIAN_POINT('Ctrl Pts',(1.67797117921412,9.1180935272431,26.2266182307583));
#199650=CARTESIAN_POINT('Ctrl Pts',(1.66430421981759,9.1238913120138,26.2297341999113));
#199651=CARTESIAN_POINT('Ctrl Pts',(1.65067661436045,9.12963924679703,26.233125580536));
#199652=CARTESIAN_POINT('Ctrl Pts',(1.63710255064037,9.1353462882894,26.2367936697252));
#199653=CARTESIAN_POINT('Ctrl Pts',(1.60283050504348,9.14975553155535,26.2460549287364));
#199654=CARTESIAN_POINT('Ctrl Pts',(1.56890199458241,9.16392624225905,26.2570808343029));
#199655=CARTESIAN_POINT('Ctrl Pts',(1.53559976826745,9.17805809318976,26.2699313598952));
#199656=CARTESIAN_POINT('Ctrl Pts',(1.52217474227254,9.18375502360837,26.2751117534969));
#199657=CARTESIAN_POINT('Ctrl Pts',(1.50885181365287,9.18944561144394,26.2805891603335));
#199658=CARTESIAN_POINT('Ctrl Pts',(1.49565096503209,9.19514263100751,26.2863694070145));
#199659=CARTESIAN_POINT('Ctrl Pts',(1.47267747565332,9.2050571768215,26.296428793312));
#199660=CARTESIAN_POINT('Ctrl Pts',(1.4500747340884,9.21499202498928,26.3074049836268));
#199661=CARTESIAN_POINT('Ctrl Pts',(1.42796824687485,9.2250088874245,26.3193288071771));
#199662=CARTESIAN_POINT('Ctrl Pts',(1.41691500326807,9.23001731864211,26.3252907189522));
#199663=CARTESIAN_POINT('Ctrl Pts',(1.40598613728727,9.23504610941247,26.3314895396447));
#199664=CARTESIAN_POINT('Ctrl Pts',(1.39519933143749,9.24010187327966,26.3379286928079));
#199665=CARTESIAN_POINT('Ctrl Pts',(1.38980592851261,9.24262975521326,26.3411482693896));
#199666=CARTESIAN_POINT('Ctrl Pts',(1.3840477666356,9.24536413991152,26.3446777102863));
#199667=CARTESIAN_POINT('Ctrl Pts',(1.37852973469143,9.24800281055413,26.3481487502759));
#199668=CARTESIAN_POINT('Ctrl Pts',(1.37301170274726,9.25064148119674,26.3516197902655));
#199669=CARTESIAN_POINT('Ctrl Pts',(1.36773372310207,9.25318465890563,26.3550317753041));
#199670=CARTESIAN_POINT('Ctrl Pts',(1.36328417780696,9.25535578389106,26.357969907278));
#199671=CARTESIAN_POINT('Ctrl Pts',(1.33535797692516,9.26898218130053,26.3764101878636));
#199672=CARTESIAN_POINT('Ctrl Pts',(1.30929476848161,9.28247297382987,26.3960967329225));
#199673=CARTESIAN_POINT('Ctrl Pts',(1.28521638785016,9.29579392693343,26.4167606336978));
#199674=CARTESIAN_POINT('Ctrl Pts',(1.26092694574081,9.30923164619714,26.4376056659829));
#199675=CARTESIAN_POINT('Ctrl Pts',(1.23865748513618,9.32249655631701,26.4594445324938));
#199676=CARTESIAN_POINT('Ctrl Pts',(1.21849201505235,9.33558302396284,26.4819839367376));
#199677=CARTESIAN_POINT('Ctrl Pts',(1.19798686359031,9.34888992928493,26.5049030105782));
#199678=CARTESIAN_POINT('Ctrl Pts',(1.17965727230301,9.36201240940164,26.5285456676225));
#199679=CARTESIAN_POINT('Ctrl Pts',(1.16354693053152,9.37497422224585,26.5525971195488));
#199680=CARTESIAN_POINT('Ctrl Pts',(1.15685303763211,9.38035989240679,26.5625905663393));
#199681=CARTESIAN_POINT('Ctrl Pts',(1.15054175001801,9.38571816613829,26.5726545786719));
#199682=CARTESIAN_POINT('Ctrl Pts',(1.14461398068226,9.39105214415127,26.5827667222644));
#199683=CARTESIAN_POINT('Ctrl Pts',(1.12918027239115,9.4049398405208,26.6090949859947));
#199684=CARTESIAN_POINT('Ctrl Pts',(1.11634166397469,9.41866849945302,26.6357600230969));
#199685=CARTESIAN_POINT('Ctrl Pts',(1.10605767864215,9.43233071364888,26.6624311159034));
#199686=CARTESIAN_POINT('Ctrl Pts',(1.10116235424884,9.43883412339297,26.6751269382904));
#199687=CARTESIAN_POINT('Ctrl Pts',(1.09684527633441,9.44532274200565,26.6878245579156));
#199688=CARTESIAN_POINT('Ctrl Pts',(1.09309906153213,9.45180779657913,26.7004908114389));
#199689=CARTESIAN_POINT('Origin',(-0.167326711712619,5.39938214081076,26.7004995716218));
#199690=CARTESIAN_POINT('',(-0.174415823466205,5.39938309312561,26.2003977797877));
#199691=CARTESIAN_POINT('',(-0.174415823466134,5.39938309312561,26.2004996047389));
#199692=CARTESIAN_POINT('Ctrl Pts',(-0.958546392928173,5.89950172381669,
26.7004893436327));
#199693=CARTESIAN_POINT('Ctrl Pts',(-0.943740084752909,5.89949939902687,
26.675450586677));
#199694=CARTESIAN_POINT('Ctrl Pts',(-0.927746496425385,5.89761425201395,
26.650207853128));
#199695=CARTESIAN_POINT('Ctrl Pts',(-0.910495945869896,5.89379981399355,
26.625083587273));
#199696=CARTESIAN_POINT('Ctrl Pts',(-0.893605352796568,5.89006496969403,
26.6004835752642));
#199697=CARTESIAN_POINT('Ctrl Pts',(-0.875509463865499,5.88448040405743,
26.5759978319761));
#199698=CARTESIAN_POINT('Ctrl Pts',(-0.856184810173807,5.87702688667988,
26.5519409123649));
#199699=CARTESIAN_POINT('Ctrl Pts',(-0.847642436705766,5.87373209391902,
26.5413066627122));
#199700=CARTESIAN_POINT('Ctrl Pts',(-0.83886053585862,5.8700724333907,26.5307563024719));
#199701=CARTESIAN_POINT('Ctrl Pts',(-0.829839919103655,5.86604786171457,
26.5203171988609));
#199702=CARTESIAN_POINT('Ctrl Pts',(-0.809084041916652,5.85678757301048,
26.4962974717871));
#199703=CARTESIAN_POINT('Ctrl Pts',(-0.787059198293821,5.8456039322615,
26.4728669374407));
#199704=CARTESIAN_POINT('Ctrl Pts',(-0.763776375221962,5.83256997239811,
26.4503374122215));
#199705=CARTESIAN_POINT('Ctrl Pts',(-0.758864714746798,5.82982037518225,
26.4455846647474));
#199706=CARTESIAN_POINT('Ctrl Pts',(-0.753897233947564,5.82698852009938,
26.4408720054879));
#199707=CARTESIAN_POINT('Ctrl Pts',(-0.748874300570323,5.82407522993525,
26.4362023355426));
#199708=CARTESIAN_POINT('Ctrl Pts',(-0.734457687982956,5.81571362676504,
26.4227996448323));
#199709=CARTESIAN_POINT('Ctrl Pts',(-0.719582874234252,5.80668205187532,
26.4097504614443));
#199710=CARTESIAN_POINT('Ctrl Pts',(-0.704255023926235,5.79700857539746,
26.39711849169));
#199711=CARTESIAN_POINT('Ctrl Pts',(-0.696591098772236,5.79217183715854,
26.3908025068129));
#199712=CARTESIAN_POINT('Ctrl Pts',(-0.688813930326699,5.78717462611784,
26.3845907587027));
#199713=CARTESIAN_POINT('Ctrl Pts',(-0.680924076624323,5.78202129365657,
26.3784908690301));
#199714=CARTESIAN_POINT('Ctrl Pts',(-0.676553373004747,5.77916652730843,
26.3751117430187));
#199715=CARTESIAN_POINT('Ctrl Pts',(-0.671818265825521,5.77603838205973,
26.3715159984366));
#199716=CARTESIAN_POINT('Ctrl Pts',(-0.66726418652076,5.77301212903919,
26.3681259553389));
#199717=CARTESIAN_POINT('Ctrl Pts',(-0.663597388229828,5.77057548736894,
26.3653964015904));
#199718=CARTESIAN_POINT('Ctrl Pts',(-0.660048757226319,5.76820497317329,
26.3627991445877));
#199719=CARTESIAN_POINT('Ctrl Pts',(-0.656916983097737,5.76609732601438,
26.3605341603018));
#199720=CARTESIAN_POINT('Ctrl Pts',(-0.634192536165612,5.75080404046827,
26.3440992217993));
#199721=CARTESIAN_POINT('Ctrl Pts',(-0.610114828476751,5.73402027037518,
26.3282597526457));
#199722=CARTESIAN_POINT('Ctrl Pts',(-0.584665497557007,5.71575038957681,
26.3133462564486));
#199723=CARTESIAN_POINT('Ctrl Pts',(-0.578661643300908,5.71144026834275,
26.3098279534371));
#199724=CARTESIAN_POINT('Ctrl Pts',(-0.572581629617685,5.70704754290551,
26.3063612781986));
#199725=CARTESIAN_POINT('Ctrl Pts',(-0.566425561116923,5.70257246912694,
26.3029507298519));
#199726=CARTESIAN_POINT('Ctrl Pts',(-0.550300256083663,5.6908503887575,
26.2940170845531));
#199727=CARTESIAN_POINT('Ctrl Pts',(-0.533651774100386,5.67856445715104,
26.2854680183754));
#199728=CARTESIAN_POINT('Ctrl Pts',(-0.51647920277431,5.66573139294304,
26.2773841098941));
#199729=CARTESIAN_POINT('Ctrl Pts',(-0.509027942601546,5.66016306549738,
26.2738764636504));
#199730=CARTESIAN_POINT('Ctrl Pts',(-0.501958517595268,5.65486766172876,
26.270679206152));
#199731=CARTESIAN_POINT('Ctrl Pts',(-0.494890640918804,5.64954940968717,
26.2675951514067));
#199732=CARTESIAN_POINT('Ctrl Pts',(-0.487841059742448,5.64424492416772,
26.2645190798686));
#199733=CARTESIAN_POINT('Ctrl Pts',(-0.480792791720375,5.63891764355395,
26.2615556406089));
#199734=CARTESIAN_POINT('Ctrl Pts',(-0.473348096515826,5.63327656028167,
26.258555154298));
#199735=CARTESIAN_POINT('Ctrl Pts',(-0.47105483846733,5.63153888543254,
26.2576308868575));
#199736=CARTESIAN_POINT('Ctrl Pts',(-0.468723827594329,5.62977145636234,
26.2567034408314));
#199737=CARTESIAN_POINT('Ctrl Pts',(-0.466343071341633,5.62796583346082,
26.255769386931));
#199738=CARTESIAN_POINT('Ctrl Pts',(-0.449946519736696,5.6155302936821,
26.2493364465729));
#199739=CARTESIAN_POINT('Ctrl Pts',(-0.432276797137198,5.6019239316988,
26.2430025627002));
#199740=CARTESIAN_POINT('Ctrl Pts',(-0.413247584279979,5.58714175927464,
26.2370136009608));
#199741=CARTESIAN_POINT('Ctrl Pts',(-0.394895606349894,5.57288567290246,
26.231237781725));
#199742=CARTESIAN_POINT('Ctrl Pts',(-0.375278559432733,5.55753588986423,
26.2257828957134));
#199743=CARTESIAN_POINT('Ctrl Pts',(-0.354336060246683,5.541101812764,26.2209126618436));
#199744=CARTESIAN_POINT('Ctrl Pts',(-0.34672935553078,5.53513265069459,
26.2191437024364));
#199745=CARTESIAN_POINT('Ctrl Pts',(-0.338948000255679,5.52902058266254,
26.2174522887001));
#199746=CARTESIAN_POINT('Ctrl Pts',(-0.330989948257899,5.52276656887866,
26.2158524802837));
#199747=CARTESIAN_POINT('Ctrl Pts',(-0.307795690008075,5.50453884042934,
26.2111897349823));
#199748=CARTESIAN_POINT('Ctrl Pts',(-0.283095096674429,5.4851036487721,
26.2073038031213));
#199749=CARTESIAN_POINT('Ctrl Pts',(-0.25696431062265,5.4645176204234,26.204580124878));
#199750=CARTESIAN_POINT('Ctrl Pts',(-0.232664075536387,5.44537371379255,
26.2020472496144));
#199751=CARTESIAN_POINT('Ctrl Pts',(-0.207126938074028,5.42523480847772,
26.2005203231227));
#199752=CARTESIAN_POINT('Ctrl Pts',(-0.180461155234008,5.40416137632543,
26.2003187853675));
#199753=CARTESIAN_POINT('Ctrl Pts',(-0.178452406168382,5.40257390231803,
26.2003036034101));
#199754=CARTESIAN_POINT('Ctrl Pts',(-0.176437276197042,5.40098113160126,
26.2002959439844));
#199755=CARTESIAN_POINT('Ctrl Pts',(-0.174415823466299,5.39938309312565,
26.2002959439843));
#199756=CARTESIAN_POINT('Origin',(2.26247168887021,9.42628362485024,-49.1080271802409));
#199757=CARTESIAN_POINT('',(1.71204293353227,10.379896415531,28.2002959057243));
#199758=CARTESIAN_POINT('Ctrl Pts',(1.71205301880475,10.3799018663094,28.2002499671422));
#199759=CARTESIAN_POINT('Ctrl Pts',(0.487317950057548,12.5019524708359,
28.1653540502618));
#199760=CARTESIAN_POINT('Ctrl Pts',(-0.710889477097487,14.5780396671615,
28.0131618736914));
#199761=CARTESIAN_POINT('Ctrl Pts',(-2.64043110607013,17.9212810624882,
27.5997997439982));
#199762=CARTESIAN_POINT('Ctrl Pts',(-3.44982466272952,19.3236856559345,
27.3770471179641));
#199763=CARTESIAN_POINT('Ctrl Pts',(-4.27030586978568,20.7453013880306,
27.0955470023742));
#199764=CARTESIAN_POINT('',(0.855917760222269,9.87676316985173,27.3183846726321));
#199765=CARTESIAN_POINT('Origin',(1.71748816466227,10.370799575272,27.2003124931095));
#199766=CARTESIAN_POINT('Ctrl Pts',(1.7120429335323,10.379896415531,28.2002959057243));
#199767=CARTESIAN_POINT('Ctrl Pts',(1.68046753039696,10.3619544727327,28.2002954920696));
#199768=CARTESIAN_POINT('Ctrl Pts',(1.64834344484605,10.3436444722079,28.1983151819813));
#199769=CARTESIAN_POINT('Ctrl Pts',(1.61587761853765,10.3250858542281,28.1941499545225));
#199770=CARTESIAN_POINT('Ctrl Pts',(1.58401852320437,10.3068740651963,28.1900625680678));
#199771=CARTESIAN_POINT('Ctrl Pts',(1.5518304486612,10.2884229265668,28.183870646581));
#199772=CARTESIAN_POINT('Ctrl Pts',(1.51954751500933,10.2698675643184,28.1754035762206));
#199773=CARTESIAN_POINT('Ctrl Pts',(1.48812462926855,10.2518065344845,28.1671620766295));
#199774=CARTESIAN_POINT('Ctrl Pts',(1.4566120956771,10.2336468897518,28.1567645986905));
#199775=CARTESIAN_POINT('Ctrl Pts',(1.42526018539437,10.2155330773008,28.1440828557091));
#199776=CARTESIAN_POINT('Ctrl Pts',(1.39438334683892,10.1976937412722,28.1315932776544));
#199777=CARTESIAN_POINT('Ctrl Pts',(1.36366252575998,10.1798989889816,28.1168876764246));
#199778=CARTESIAN_POINT('Ctrl Pts',(1.33336737786985,10.162304455169,28.0998787478674));
#199779=CARTESIAN_POINT('Ctrl Pts',(1.30374141916233,10.1450985668168,28.0832455293426));
#199780=CARTESIAN_POINT('Ctrl Pts',(1.27452285077163,10.1280843310797,28.0644092557853));
#199781=CARTESIAN_POINT('Ctrl Pts',(1.24598930785365,10.1114219877653,28.0433281816352));
#199782=CARTESIAN_POINT('Ctrl Pts',(1.22909425951043,10.1015560171561,28.0308458282199));
#199783=CARTESIAN_POINT('Ctrl Pts',(1.21243984500321,10.0918136879273,28.017577241611));
#199784=CARTESIAN_POINT('Ctrl Pts',(1.19608731381721,10.0822303507644,28.0035213571349));
#199785=CARTESIAN_POINT('Ctrl Pts',(1.18394802769831,10.0751161694507,27.9930869845372));
#199786=CARTESIAN_POINT('Ctrl Pts',(1.17228596955227,10.0682721781429,27.9824917984835));
#199787=CARTESIAN_POINT('Ctrl Pts',(1.16092486887182,10.0615948368983,27.9716184660983));
#199788=CARTESIAN_POINT('Ctrl Pts',(1.1495333732357,10.0548996314081,27.9607160437097));
#199789=CARTESIAN_POINT('Ctrl Pts',(1.13844417594273,10.0483718121096,27.9495336489123));
#199790=CARTESIAN_POINT('Ctrl Pts',(1.12750745717379,10.0419230904609,27.9379117746846));
#199791=CARTESIAN_POINT('Ctrl Pts',(1.11674704238329,10.0355783246061,27.9264772493963));
#199792=CARTESIAN_POINT('Ctrl Pts',(1.10613394353088,10.0293099616157,27.9146170152986));
#199793=CARTESIAN_POINT('Ctrl Pts',(1.09555637741945,10.0230517522982,27.9021440074011));
#199794=CARTESIAN_POINT('Ctrl Pts',(1.09219506630681,10.0210630350165,27.8981803677876));
#199795=CARTESIAN_POINT('Ctrl Pts',(1.08883759913489,10.0190754906871,27.8941545952915));
#199796=CARTESIAN_POINT('Ctrl Pts',(1.0854811430245,10.0170874286831,27.8900599878182));
#199797=CARTESIAN_POINT('Ctrl Pts',(1.0678007471315,10.0066151561029,27.8684913217094));
#199798=CARTESIAN_POINT('Ctrl Pts',(1.05037484857254,9.99626192383092,27.8452871265605));
#199799=CARTESIAN_POINT('Ctrl Pts',(1.03345663613102,9.98617385900538,27.8203672740409));
#199800=CARTESIAN_POINT('Ctrl Pts',(1.01704382584411,9.97638715756066,27.7961918587484));
#199801=CARTESIAN_POINT('Ctrl Pts',(1.0011090880522,9.96685017076937,27.7704012955691));
#199802=CARTESIAN_POINT('Ctrl Pts',(0.985911785024556,9.9577125887784,27.7429582136894));
#199803=CARTESIAN_POINT('Ctrl Pts',(0.971035521165801,9.94876803588757,
27.7160948599486));
#199804=CARTESIAN_POINT('Ctrl Pts',(0.956866165250107,9.94020636472367,
27.687647608179));
#199805=CARTESIAN_POINT('Ctrl Pts',(0.943670344640336,9.93218145846044,
27.6576230366145));
#199806=CARTESIAN_POINT('Ctrl Pts',(0.930840971274499,9.92437940342185,
27.6284322458224));
#199807=CARTESIAN_POINT('Ctrl Pts',(0.918932195995571,9.91708493586431,
27.5977501923929));
#199808=CARTESIAN_POINT('Ctrl Pts',(0.908206340506141,9.91044945396272,
27.5656283644008));
#199809=CARTESIAN_POINT('Ctrl Pts',(0.90638266746777,9.90932125030079,27.5601668222693));
#199810=CARTESIAN_POINT('Ctrl Pts',(0.904593224626615,9.90821211640332,
27.554663773723));
#199811=CARTESIAN_POINT('Ctrl Pts',(0.902839339777766,9.90712281860323,
27.5491196177917));
#199812=CARTESIAN_POINT('Ctrl Pts',(0.89282173082472,9.90090111060344,27.5174532366545));
#199813=CARTESIAN_POINT('Ctrl Pts',(0.883963550924465,9.89532618114195,
27.4844417060685));
#199814=CARTESIAN_POINT('Ctrl Pts',(0.876517051345154,9.89054361627218,
27.4501885396861));
#199815=CARTESIAN_POINT('Ctrl Pts',(0.875658366734853,9.88999212025614,
27.4462386748518));
#199816=CARTESIAN_POINT('Ctrl Pts',(0.874818460318248,9.88945116439213,
27.442272356324));
#199817=CARTESIAN_POINT('Ctrl Pts',(0.873997723309571,9.88892097446828,
27.4382897879125));
#199818=CARTESIAN_POINT('Ctrl Pts',(0.870028645520985,9.8863569801214,27.419030118059));
#199819=CARTESIAN_POINT('Ctrl Pts',(0.866507874153918,9.88404476395157,
27.3993899795068));
#199820=CARTESIAN_POINT('Ctrl Pts',(0.863479749838799,9.8820099170198,27.3793957287722));
#199821=CARTESIAN_POINT('Ctrl Pts',(0.861965687681242,9.88099249355392,
27.3693986034049));
#199822=CARTESIAN_POINT('Ctrl Pts',(0.860574776279698,9.88004440604543,
27.3593129521488));
#199823=CARTESIAN_POINT('Ctrl Pts',(0.859312563838145,9.87916885662218,
27.349142691925));
#199824=CARTESIAN_POINT('Ctrl Pts',(0.858681457617371,9.87873108191056,
27.3440575618132));
#199825=CARTESIAN_POINT('Ctrl Pts',(0.858082524950551,9.8783114410352,27.3389512797086));
#199826=CARTESIAN_POINT('Ctrl Pts',(0.857516455037948,9.8779103317675,27.3338243562925));
#199827=CARTESIAN_POINT('Ctrl Pts',(0.857138371703383,9.87764242717465,
27.3304000366845));
#199828=CARTESIAN_POINT('Ctrl Pts',(0.856705492372857,9.87733296294755,
27.3262985077755));
#199829=CARTESIAN_POINT('Ctrl Pts',(0.85635925730428,9.87708309845644,27.3228588739144));
#199830=CARTESIAN_POINT('Ctrl Pts',(0.856187105982632,9.87695886348927,
27.3211486557161));
#199831=CARTESIAN_POINT('Ctrl Pts',(0.856035484701387,9.87684884899189,
27.3196022025537));
#199832=CARTESIAN_POINT('Ctrl Pts',(0.855917760223051,9.87676316985215,
27.3183846726403));
#199833=CARTESIAN_POINT('Origin',(2.57653311716048,10.8825793847465,27.2002959427709));
#199834=CARTESIAN_POINT('',(3.18579389777582,9.82695697523994,28.2002959435542));
#199835=CARTESIAN_POINT('',(2.58016806909296,10.8762841758954,28.2002987847789));
#199836=CARTESIAN_POINT('',(3.18579875235692,9.82695545401782,28.2002959441958));
#199837=CARTESIAN_POINT('Ctrl Pts',(3.18578944682136,9.82695836998416,28.2002959422709));
#199838=CARTESIAN_POINT('Ctrl Pts',(3.1863901576169,9.82887537850775,28.2002959323383));
#199839=CARTESIAN_POINT('Ctrl Pts',(3.18698168257967,9.83076346825825,28.2002927079955));
#199840=CARTESIAN_POINT('Ctrl Pts',(3.22622719217563,9.95583161340193,28.1998660883362));
#199841=CARTESIAN_POINT('Ctrl Pts',(3.26624373792228,10.0786226024513,28.1859300879174));
#199842=CARTESIAN_POINT('Ctrl Pts',(3.34456449665211,10.3111447536105,28.1302168961925));
#199843=CARTESIAN_POINT('Ctrl Pts',(3.38302171929456,10.4217002777257,28.0896040957992));
#199844=CARTESIAN_POINT('Ctrl Pts',(3.46243660073142,10.6443925587131,27.9705145987805));
#199845=CARTESIAN_POINT('Ctrl Pts',(3.50288190240434,10.7541407236101,27.8869491028515));
#199846=CARTESIAN_POINT('Ctrl Pts',(3.56394526869629,10.9169172687918,27.699813522045));
#199847=CARTESIAN_POINT('Ctrl Pts',(3.5864915289568,10.9758336921935,27.6044279923856));
#199848=CARTESIAN_POINT('Ctrl Pts',(3.61551158936265,11.0512591663687,27.4037030529776));
#199849=CARTESIAN_POINT('Ctrl Pts',(3.62286826779993,11.0701637493236,27.3030005290293));
#199850=CARTESIAN_POINT('Ctrl Pts',(3.62286826772134,11.0701637492583,27.2002959417889));
#199851=CARTESIAN_POINT('Ctrl Pts',(3.4490307716722,11.3713652076354,27.2002789897353));
#199852=CARTESIAN_POINT('Ctrl Pts',(3.44898921799533,11.3714371985363,27.2384844117008));
#199853=CARTESIAN_POINT('Ctrl Pts',(3.44704955018435,11.3704155824745,27.2760377630372));
#199854=CARTESIAN_POINT('Ctrl Pts',(3.44341334101269,11.3684149869874,27.3127135277291));
#199855=CARTESIAN_POINT('Ctrl Pts',(3.43970842037905,11.3663765873383,27.3500823343481));
#199856=CARTESIAN_POINT('Ctrl Pts',(3.43424272865588,11.3633221455859,27.3865400817722));
#199857=CARTESIAN_POINT('Ctrl Pts',(3.42724023009824,11.3593800021804,27.4219007664249));
#199858=CARTESIAN_POINT('Ctrl Pts',(3.42003351401005,11.3553228919835,27.4582926932319));
#199859=CARTESIAN_POINT('Ctrl Pts',(3.41119953818026,11.3503258326706,27.4935226526634));
#199860=CARTESIAN_POINT('Ctrl Pts',(3.40098610297958,11.3445317617628,27.5274429733544));
#199861=CARTESIAN_POINT('Ctrl Pts',(3.39059598273535,11.3386374576179,27.5619500910652));
#199862=CARTESIAN_POINT('Ctrl Pts',(3.37877873481389,11.3319186044264,27.5951020855164));
#199863=CARTESIAN_POINT('Ctrl Pts',(3.3657915316901,11.3245244446505,27.6267977136228));
#199864=CARTESIAN_POINT('Ctrl Pts',(3.35247618000002,11.3169434561243,27.6592941973732));
#199865=CARTESIAN_POINT('Ctrl Pts',(3.33793145149909,11.3086528670095,27.6902600332085));
#199866=CARTESIAN_POINT('Ctrl Pts',(3.3224235213882,11.2998080509161,27.719639152812));
#199867=CARTESIAN_POINT('Ctrl Pts',(3.31978707075712,11.2983043737132,27.7246337973497));
#199868=CARTESIAN_POINT('Ctrl Pts',(3.31712274740994,11.2967846603584,27.7295826979708));
#199869=CARTESIAN_POINT('Ctrl Pts',(3.31443181500908,11.2952496510377,27.7344857178951));
#199870=CARTESIAN_POINT('Ctrl Pts',(3.29812533434774,11.2859478195261,27.7641969806351));
#199871=CARTESIAN_POINT('Ctrl Pts',(3.28084396434994,11.2760844448536,27.7922196064275));
#199872=CARTESIAN_POINT('Ctrl Pts',(3.26285862158372,11.2658148113537,27.8185514521493));
#199873=CARTESIAN_POINT('Ctrl Pts',(3.24422593049059,11.255175541859,27.8458310627536));
#199874=CARTESIAN_POINT('Ctrl Pts',(3.22483807867905,11.2441004796256,27.8712963632703));
#199875=CARTESIAN_POINT('Ctrl Pts',(3.20496961375816,11.232747634056,27.8949925997268));
#199876=CARTESIAN_POINT('Ctrl Pts',(3.18469064739993,11.2211602278678,27.9191784230318));
#199877=CARTESIAN_POINT('Ctrl Pts',(3.163911256884,11.2092835969819,27.9415218845084));
#199878=CARTESIAN_POINT('Ctrl Pts',(3.14289105084945,11.1972677447299,27.9621124417991));
#199879=CARTESIAN_POINT('Ctrl Pts',(3.12116464610862,11.1848482056967,27.9833947632379));
#199880=CARTESIAN_POINT('Ctrl Pts',(3.09918121642304,11.1722800829727,28.0028049701243));
#199881=CARTESIAN_POINT('Ctrl Pts',(3.07718927060509,11.1597075331426,28.0204770661078));
#199882=CARTESIAN_POINT('Ctrl Pts',(3.06474141394832,11.1525912325027,28.0304798061767));
#199883=CARTESIAN_POINT('Ctrl Pts',(3.05229011833065,11.1454731123362,28.0399262787726));
#199884=CARTESIAN_POINT('Ctrl Pts',(3.03987495750188,11.1383762013472,28.0488445066493));
#199885=CARTESIAN_POINT('Ctrl Pts',(3.01704470562618,11.1253256845112,28.0652442449626));
#199886=CARTESIAN_POINT('Ctrl Pts',(2.99433956563193,11.1123476342756,28.0798568103076));
#199887=CARTESIAN_POINT('Ctrl Pts',(2.97197236994175,11.0995647394236,28.0928726943188));
#199888=CARTESIAN_POINT('Ctrl Pts',(2.9486722806772,11.0862486941205,28.1064314463197));
#199889=CARTESIAN_POINT('Ctrl Pts',(2.92573895813555,11.0731444589128,28.1182582104056));
#199890=CARTESIAN_POINT('Ctrl Pts',(2.90336538767828,11.0603634379054,28.1285819144355));
#199891=CARTESIAN_POINT('Ctrl Pts',(2.87993163127759,11.0469767800443,28.1393948137826));
#199892=CARTESIAN_POINT('Ctrl Pts',(2.85711189595824,11.0339446840569,28.1485595596786));
#199893=CARTESIAN_POINT('Ctrl Pts',(2.83507658055472,11.0213655517466,28.1563427968095));
#199894=CARTESIAN_POINT('Ctrl Pts',(2.81304126515121,11.0087864194363,28.1641260339404));
#199895=CARTESIAN_POINT('Ctrl Pts',(2.79178987051404,10.9966599722972,28.1705283854635));
#199896=CARTESIAN_POINT('Ctrl Pts',(2.77144735385796,10.9850582533814,28.1758096131053));
#199897=CARTESIAN_POINT('Ctrl Pts',(2.74984568855341,10.9727384183672,28.1814177349442));
#199898=CARTESIAN_POINT('Ctrl Pts',(2.72926891176366,10.9610098244333,28.1857624022734));
#199899=CARTESIAN_POINT('Ctrl Pts',(2.7098195606531,10.9499322757286,28.1891360392061));
#199900=CARTESIAN_POINT('Ctrl Pts',(2.68992944668754,10.9386036866695,28.192586129787));
#199901=CARTESIAN_POINT('Ctrl Pts',(2.67121787355965,10.9279556687778,28.1950212381297));
#199902=CARTESIAN_POINT('Ctrl Pts',(2.6537534958784,10.9180280340368,28.1967251468862));
#199903=CARTESIAN_POINT('Ctrl Pts',(2.63577641792271,10.9078089545532,28.1984790771495));
#199904=CARTESIAN_POINT('Ctrl Pts',(2.61912025261651,10.898352845634,28.1994587483741));
#199905=CARTESIAN_POINT('Ctrl Pts',(2.60382577516986,10.8896828126476,28.1999350371044));
#199906=CARTESIAN_POINT('Ctrl Pts',(2.59554004695579,10.8849858534227,28.2001930648131));
#199907=CARTESIAN_POINT('Ctrl Pts',(2.58765343200811,10.8805192830036,28.2003026455617));
#199908=CARTESIAN_POINT('Ctrl Pts',(2.58016933700953,10.8762849143414,28.2003016254922));
#199909=CARTESIAN_POINT('Origin',(3.65390249900742,10.0161278051785,26.7004995898555));
#199910=CARTESIAN_POINT('',(3.65006981134414,10.0221340552298,26.200398536783));
#199911=CARTESIAN_POINT('Ctrl Pts',(3.650069810943,10.0221340563084,26.2004996047365));
#199912=CARTESIAN_POINT('Ctrl Pts',(3.45376968802289,10.3621911660099,26.2004996047317));
#199913=CARTESIAN_POINT('Ctrl Pts',(3.2574394044678,10.7022635379832,26.2004996047268));
#199914=CARTESIAN_POINT('Ctrl Pts',(3.06114502416905,11.042381358071,26.200499604722));
#199915=CARTESIAN_POINT('Ctrl Pts',(3.69140339292341,10.9514149940875,26.7004955958806));
#199916=CARTESIAN_POINT('Ctrl Pts',(3.69881421735242,10.9385741271658,26.6754231854738));
#199917=CARTESIAN_POINT('Ctrl Pts',(3.70518362421389,10.9237614621442,26.6501522794266));
#199918=CARTESIAN_POINT('Ctrl Pts',(3.71050759919577,10.9068948674369,26.6250051518151));
#199919=CARTESIAN_POINT('Ctrl Pts',(3.71572098654091,10.8903786193888,26.6003803710258));
#199920=CARTESIAN_POINT('Ctrl Pts',(3.71993195300345,10.8718926227669,26.575874974829));
#199921=CARTESIAN_POINT('Ctrl Pts',(3.72313684474516,10.8514083378264,26.5518032357948));
#199922=CARTESIAN_POINT('Ctrl Pts',(3.72454938241405,10.8423800066281,26.5411937547633));
#199923=CARTESIAN_POINT('Ctrl Pts',(3.72576648324859,10.8329641618226,26.530668606014));
#199924=CARTESIAN_POINT('Ctrl Pts',(3.72678781316005,10.8231615961835,26.5202548773933));
#199925=CARTESIAN_POINT('Ctrl Pts',(3.72914688665437,10.8005195756999,26.4962011892649));
#199926=CARTESIAN_POINT('Ctrl Pts',(3.73047160389435,10.7758140800034,26.4727419846451));
#199927=CARTESIAN_POINT('Ctrl Pts',(3.73082135512722,10.7490922542992,26.4501890108798));
#199928=CARTESIAN_POINT('Ctrl Pts',(3.73089451364575,10.7435027695534,26.445471537447));
#199929=CARTESIAN_POINT('Ctrl Pts',(3.73092500718466,10.7378252449148,26.4407937054749));
#199930=CARTESIAN_POINT('Ctrl Pts',(3.73091336585332,10.7320604016259,26.436158342124));
#199931=CARTESIAN_POINT('Ctrl Pts',(3.73087971814802,10.7153978960753,26.4227604466926));
#199932=CARTESIAN_POINT('Ctrl Pts',(3.73049552091628,10.6980051348524,26.4097167037853));
#199933=CARTESIAN_POINT('Ctrl Pts',(3.72978279307025,10.679900698955,26.3970904709555));
#199934=CARTESIAN_POINT('Ctrl Pts',(3.72942642914723,10.6708484810063,26.3907773545405));
#199935=CARTESIAN_POINT('Ctrl Pts',(3.72898792699018,10.6616183591197,26.3845685494551));
#199936=CARTESIAN_POINT('Ctrl Pts',(3.72847077693164,10.6522129805951,26.3784716324336));
#199937=CARTESIAN_POINT('Ctrl Pts',(3.72821220190237,10.6475102913327,26.3754231739228));
#199938=CARTESIAN_POINT('Ctrl Pts',(3.72793396479208,10.6427637880323,26.3724026837926));
#199939=CARTESIAN_POINT('Ctrl Pts',(3.7276365256126,10.6379738075102,26.3694110880186));
```
