## Supplementary Material 4 for "De novo Powered Air-Purifying Respirator Design and Fabrication for Pandemic Response": Pelican Case PAPR Assembly.step (part 17 of 22)

```
#199940=CARTESIAN_POINT('Ctrl Pts',(3.72742823555788,10.6346194904803,26.3673161399066));
#199941=CARTESIAN_POINT('Ctrl Pts',(3.72717392009879,10.6307307406706,26.364921559234));
#199942=CARTESIAN_POINT('Ctrl Pts',(3.7269510926901,10.6273847544623,26.3628883543104));
#199943=CARTESIAN_POINT('Ctrl Pts',(3.72685572150936,10.625952656601,26.3620181330238));
#199944=CARTESIAN_POINT('Ctrl Pts',(3.72676592729021,10.624620371408,26.3612134869699));
#199945=CARTESIAN_POINT('Ctrl Pts',(3.72668707526729,10.623473773641,26.3605238972816));
#199946=CARTESIAN_POINT('Ctrl Pts',(3.72532781197641,10.6037085450973,26.3486366442433));
#199947=CARTESIAN_POINT('Ctrl Pts',(3.72363710747599,10.5820421960447,26.3365077443499));
#199948=CARTESIAN_POINT('Ctrl Pts',(3.72153286726173,10.5583604317863,26.3244689067742));
#199949=CARTESIAN_POINT('Ctrl Pts',(3.7194919666188,10.5353915104751,26.3127924493137));
#199950=CARTESIAN_POINT('Ctrl Pts',(3.717062216869,10.5105259583835,26.301201133513));
#199951=CARTESIAN_POINT('Ctrl Pts',(3.71417641260131,10.4836893479947,26.290035098325));
#199952=CARTESIAN_POINT('Ctrl Pts',(3.71247060772999,10.467826172088,26.2834348318309));
#199953=CARTESIAN_POINT('Ctrl Pts',(3.71060559399978,10.4512749261319,26.2769838511343));
#199954=CARTESIAN_POINT('Ctrl Pts',(3.70856842623359,10.4340268995162,26.2707578452672));
#199955=CARTESIAN_POINT('Ctrl Pts',(3.70660139440455,10.417372690715,26.2647461893242));
#199956=CARTESIAN_POINT('Ctrl Pts',(3.70447256955082,10.4000733466829,26.2589463746261));
#199957=CARTESIAN_POINT('Ctrl Pts',(3.70216798777609,10.3821351207019,26.2534313943037));
#199958=CARTESIAN_POINT('Ctrl Pts',(3.69857764416559,10.3541888808501,26.2448395211146));
#199959=CARTESIAN_POINT('Ctrl Pts',(3.69450444687461,10.3247184705001,26.2369507254952));
#199960=CARTESIAN_POINT('Ctrl Pts',(3.69006680373756,10.2937012055295,26.2300093589756));
#199961=CARTESIAN_POINT('Ctrl Pts',(3.68581060339354,10.2639521496092,26.2233518054825));
#199962=CARTESIAN_POINT('Ctrl Pts',(3.6812194436926,10.2327796750424,26.2175660172893));
#199963=CARTESIAN_POINT('Ctrl Pts',(3.67639305788298,10.2001947251619,26.212904066612));
#199964=CARTESIAN_POINT('Ctrl Pts',(3.67483764817454,10.1896935034626,26.2114016497664));
#199965=CARTESIAN_POINT('Ctrl Pts',(3.6732577514202,10.1790458607269,26.2100162318138));
#199966=CARTESIAN_POINT('Ctrl Pts',(3.67165651123801,10.1682530175784,26.2087570368142));
#199967=CARTESIAN_POINT('Ctrl Pts',(3.66672901602423,10.1350402094378,26.2048821169845));
#199968=CARTESIAN_POINT('Ctrl Pts',(3.66159764169433,10.1004578258322,26.2022037782546));
#199969=CARTESIAN_POINT('Ctrl Pts',(3.65631898509613,10.0646426740747,26.2010055742452));
#199970=CARTESIAN_POINT('Ctrl Pts',(3.65425772029722,10.0506572006475,26.2005376870659));
#199971=CARTESIAN_POINT('Ctrl Pts',(3.65217380738571,10.036484265945,26.2002955210428));
#199972=CARTESIAN_POINT('Ctrl Pts',(3.65006981214654,10.0221340530722,26.2002959427561));
#199973=CARTESIAN_POINT('Origin',(15.450988701835,1.39829354421053,26.2004996049259));
#199974=CARTESIAN_POINT('',(1.53838867277813,8.680274896615,26.2003977737142));
#199975=CARTESIAN_POINT('Ctrl Pts',(-0.174415823466134,5.39938309312561,
26.2003977906399));
#199976=CARTESIAN_POINT('Ctrl Pts',(-0.0689759205877039,6.02259566243589,
26.2004996047345));
#199977=CARTESIAN_POINT('Ctrl Pts',(0.130224940987702,6.61485010126228,
26.2004996047315));
#199978=CARTESIAN_POINT('Ctrl Pts',(0.715156065384619,7.73554111981127,
26.2004996047276));
#199979=CARTESIAN_POINT('Ctrl Pts',(1.0870554552389,8.23723421510991,26.2004996047268));
#199980=CARTESIAN_POINT('Ctrl Pts',(1.5383886727782,8.680274896615,26.2003977737722));
#199981=CARTESIAN_POINT('Ctrl Pts',(1.5383886727782,8.680274896615,26.2003977737722));
#199982=CARTESIAN_POINT('Ctrl Pts',(1.5705242695303,8.70232117686015,26.2004996047276));
#199983=CARTESIAN_POINT('Ctrl Pts',(1.6025757678068,8.72600018861718,26.2004996047276));
#199984=CARTESIAN_POINT('Ctrl Pts',(1.66651056746701,8.77662367551622,26.2004996047278));
#199985=CARTESIAN_POINT('Ctrl Pts',(1.69726749016718,8.80255590023651,26.200499604728));
#199986=CARTESIAN_POINT('Ctrl Pts',(1.79604423502852,8.89132427201147,26.2004996047282));
#199987=CARTESIAN_POINT('Ctrl Pts',(1.86219535241662,8.94894844798202,26.2004996047283));
#199988=CARTESIAN_POINT('Ctrl Pts',(1.92864642443489,9.00501788483709,26.2004997014254));
#199989=CARTESIAN_POINT('Origin',(5.73669386625745,4.4075333208562,26.1955751762548));
#199990=CARTESIAN_POINT('',(7.34809235317982,10.1793889869258,26.2003977734279));
#199991=CARTESIAN_POINT('Ctrl Pts',(3.65006981094297,10.0221340563084,26.2004000628563));
#199992=CARTESIAN_POINT('Ctrl Pts',(4.24251012362589,10.2425019649442,26.2004996047403));
#199993=CARTESIAN_POINT('Ctrl Pts',(4.85506853433066,10.3661540195675,26.2004996047453));
#199994=CARTESIAN_POINT('Ctrl Pts',(6.11819779268565,10.4199758544762,26.2004996047572));
#199995=CARTESIAN_POINT('Ctrl Pts',(6.73868418941581,10.3487505377574,26.2004996047639));
#199996=CARTESIAN_POINT('Ctrl Pts',(7.34809235317975,10.1793889869262,26.2003977734439));
#199997=CARTESIAN_POINT('',(7.82414647043638,10.0039126383773,26.2004996037628));
#199998=CARTESIAN_POINT('Ctrl Pts',(7.34809235317975,10.1793889869262,26.2003977734439));
#199999=CARTESIAN_POINT('Ctrl Pts',(7.3832198780611,10.1625941434769,26.200499604772));
#200000=CARTESIAN_POINT('Ctrl Pts',(7.41972900171739,10.1466846172691,26.2004996047722));
#200001=CARTESIAN_POINT('Ctrl Pts',(7.49551044554067,10.1166361994548,26.2004996047732));
#200002=CARTESIAN_POINT('Ctrl Pts',(7.533324064472,10.102972858692,26.2004996047738));
#200003=CARTESIAN_POINT('Ctrl Pts',(7.65966192344855,10.061785483244,26.2004996047754));
#200004=CARTESIAN_POINT('Ctrl Pts',(7.74256518554999,10.0333417848545,26.2004996047764));
#200005=CARTESIAN_POINT('Ctrl Pts',(7.82414647043893,10.0039126383841,26.2004996038813));
#200006=CARTESIAN_POINT('',(8.42394554198819,11.0406554543992,26.2004906367985));
#200007=CARTESIAN_POINT('Ctrl Pts',(7.82414647043905,10.0039126383845,26.2004996046111));
#200008=CARTESIAN_POINT('Ctrl Pts',(8.02413172526609,10.3495568269,26.2004996045163));
#200009=CARTESIAN_POINT('Ctrl Pts',(8.22411698271932,10.6952010138804,26.2004999150486));
#200010=CARTESIAN_POINT('Ctrl Pts',(8.42394552365474,11.0406554589792,26.2005003913849));
#200011=CARTESIAN_POINT('Origin',(5.7200836397265,4.41037906176916,26.2003928131099));
#200012=CARTESIAN_POINT('',(11.5512150881193,5.89759505086647,26.2003977741999));
#200013=CARTESIAN_POINT('Ctrl Pts',(9.56628168751756,9.0213731529758,26.2003977588593));
#200014=CARTESIAN_POINT('Ctrl Pts',(10.0532796525791,8.61845323447341,26.200499604811));
#200015=CARTESIAN_POINT('Ctrl Pts',(10.4665866111787,8.14981300908627,26.2004996048192));
#200016=CARTESIAN_POINT('Ctrl Pts',(11.1446679407288,7.08290228855859,26.2004996048349));
#200017=CARTESIAN_POINT('Ctrl Pts',(11.3931972114538,6.50998142253229,26.2004996048423));
#200018=CARTESIAN_POINT('Ctrl Pts',(11.5512150881193,5.89759505086647,26.2003977742034));
#200019=CARTESIAN_POINT('Ctrl Pts',(11.5512150881193,5.89759505086647,26.2003977742034));
#200020=CARTESIAN_POINT('Ctrl Pts',(11.5542340886275,5.8587763041632,26.2004996048496));
#200021=CARTESIAN_POINT('Ctrl Pts',(11.5587105959921,5.81920371503401,26.20049960485));
#200022=CARTESIAN_POINT('Ctrl Pts',(11.570578624416,5.73855085217147,26.2004996048508));
#200023=CARTESIAN_POINT('Ctrl Pts',(11.577652633372,5.698971628983,26.2004996048512));
#200024=CARTESIAN_POINT('Ctrl Pts',(11.6051522534011,5.56896612923893,26.2004996048526));
#200025=CARTESIAN_POINT('Ctrl Pts',(11.6219709193297,5.48294794902461,26.2004996048532));
#200026=CARTESIAN_POINT('Ctrl Pts',(11.6372751711688,5.39758192175725,26.2004996046488));
#200027=CARTESIAN_POINT('',(12.9057698359068,4.39713869028651,26.2004888520259));
#200028=CARTESIAN_POINT('Origin',(5.75104839329725,4.40329545073297,26.1965951638944));
#200029=CARTESIAN_POINT('Origin',(5.75555818084446,4.3978274258167,26.1971281164654));
#200030=CARTESIAN_POINT('',(9.94463413232666,0.116687022613746,26.2003977753849));
#200031=CARTESIAN_POINT('Ctrl Pts',(11.6574386238698,3.3975788228615,26.200397806892));
#200032=CARTESIAN_POINT('Ctrl Pts',(11.5519987213659,2.77436625433154,26.2004996048759));
#200033=CARTESIAN_POINT('Ctrl Pts',(11.3527978603344,2.18211181610386,26.2004996048792));
#200034=CARTESIAN_POINT('Ctrl Pts',(10.7678667375434,1.06142079864043,26.2004996048829));
#200035=CARTESIAN_POINT('Ctrl Pts',(10.3959673486126,0.559727703648321,
26.2004996048837));
#200036=CARTESIAN_POINT('Ctrl Pts',(9.94463413232666,0.116687022613604,
26.2003977753895));
#200037=CARTESIAN_POINT('Ctrl Pts',(9.94463413232666,0.116687022613604,
26.2003977753895));
#200038=CARTESIAN_POINT('Ctrl Pts',(9.91249809350052,0.0946403773644988,
26.2004996048829));
#200039=CARTESIAN_POINT('Ctrl Pts',(9.88044630046204,0.0709611191591364,
26.2004996048829));
#200040=CARTESIAN_POINT('Ctrl Pts',(9.8165112063208,0.0203373772740179,
26.2004996048827));
#200041=CARTESIAN_POINT('Ctrl Pts',(9.78575361658244,-0.00559545489423385,
26.2004996048825));
#200042=CARTESIAN_POINT('Ctrl Pts',(9.68697931708306,-0.0943616986842244,
26.2004996048823));
#200043=CARTESIAN_POINT('Ctrl Pts',(9.62082488059139,-0.151988724401662,
26.2004996048823));
#200044=CARTESIAN_POINT('Ctrl Pts',(9.55436554014256,-0.208065279426535,
26.2004997025258));
#200045=CARTESIAN_POINT('Origin',(5.73790234834469,4.40610578699591,26.2003774658607));
#200046=CARTESIAN_POINT('',(4.13493044308119,-1.38242707025753,26.2003977757979));
#200047=CARTESIAN_POINT('Ctrl Pts',(7.83298411219057,-1.22516109350641,
26.2004002030273));
#200048=CARTESIAN_POINT('Ctrl Pts',(7.24054165410806,-1.4455332746779,26.20049960487));
#200049=CARTESIAN_POINT('Ctrl Pts',(6.62797804852239,-1.56918921531684,
26.2004996048651));
#200050=CARTESIAN_POINT('Ctrl Pts',(5.36483679401883,-1.62301531533046,
26.2004996048533));
#200051=CARTESIAN_POINT('Ctrl Pts',(4.74434446796486,-1.55179025027337,
26.2004996048466));
#200052=CARTESIAN_POINT('Ctrl Pts',(4.13493044308112,-1.38242707025753,
26.2003977758168));
#200053=CARTESIAN_POINT('Ctrl Pts',(4.13493044308112,-1.38242707025753,
26.2003977758168));
#200054=CARTESIAN_POINT('Ctrl Pts',(4.09948165977042,-1.36549786334356,
26.2004996048389));
#200055=CARTESIAN_POINT('Ctrl Pts',(4.0627289891151,-1.34949156912342,26.2004996048381));
#200056=CARTESIAN_POINT('Ctrl Pts',(3.98661587305888,-1.31932480628492,
26.2004996048371));
#200057=CARTESIAN_POINT('Ctrl Pts',(3.94867667503746,-1.30562699966561,
26.2004996048367));
#200058=CARTESIAN_POINT('Ctrl Pts',(3.82241993458081,-1.26452634621259,
26.2004996048353));
#200059=CARTESIAN_POINT('Ctrl Pts',(3.73984834646528,-1.23620099334076,
26.2004996048341));
#200060=CARTESIAN_POINT('Ctrl Pts',(3.65887633054413,-1.20695072322093,
26.2004996056407));
#200061=CARTESIAN_POINT('',(-0.0681922870075624,2.89936686556516,26.2003977748996));
#200062=CARTESIAN_POINT('Ctrl Pts',(1.91674111303428,-0.224411237771136,
26.2003977792338));
#200063=CARTESIAN_POINT('Ctrl Pts',(1.42974314810125,0.178508680726708,
26.2004996047993));
#200064=CARTESIAN_POINT('Ctrl Pts',(1.01643618936315,0.647148906564183,
26.2004996047914));
#200065=CARTESIAN_POINT('Ctrl Pts',(0.338354860059127,1.71405962720684,
26.2004996047754));
#200066=CARTESIAN_POINT('Ctrl Pts',(0.0898255894820466,2.28698049343578,
26.2004996047682));
#200067=CARTESIAN_POINT('Ctrl Pts',(-0.0681922870075624,2.8993668655653,
26.2003977749592));
#200068=CARTESIAN_POINT('Ctrl Pts',(-0.0681922870075624,2.8993668655653,
26.2003977749592));
#200069=CARTESIAN_POINT('Ctrl Pts',(-0.0712112876849602,2.93818561173467,
26.2004996047612));
#200070=CARTESIAN_POINT('Ctrl Pts',(-0.0756877951864965,2.97775820051399,
26.2004996047605));
#200071=CARTESIAN_POINT('Ctrl Pts',(-0.0875558238143981,3.05841106326952,
26.2004996047597));
#200072=CARTESIAN_POINT('Ctrl Pts',(-0.0946298327609441,3.0979902863254,
26.2004996047592));
#200073=CARTESIAN_POINT('Ctrl Pts',(-0.122129453116386,3.227995788817,26.2004996047582));
#200074=CARTESIAN_POINT('Ctrl Pts',(-0.138948118718787,3.31401396902152,
26.2004996047571));
#200075=CARTESIAN_POINT('Ctrl Pts',(-0.154252369681203,3.39937999443677,
26.2004996050457));
#200076=CARTESIAN_POINT('',(6.17114931843723,-0.583025969291526,26.2003977764993));
#200077=CARTESIAN_POINT('',(5.74227386697501,9.39848089877174,26.2003977742522));
#200078=CARTESIAN_POINT('Ctrl Pts',(6.17114931843723,-0.583025969291526,
26.200397776513));
#200079=CARTESIAN_POINT('Ctrl Pts',(6.80690342941034,-0.528194353703668,
26.200499604858));
#200080=CARTESIAN_POINT('Ctrl Pts',(7.4276233259171,-0.351577103692762,
26.2004996048625));
#200081=CARTESIAN_POINT('Ctrl Pts',(8.56606036271764,0.223633508736611,
26.2004996048687));
#200082=CARTESIAN_POINT('Ctrl Pts',(9.07652223716056,0.619099033698944,
26.2004996048702));
#200083=CARTESIAN_POINT('Ctrl Pts',(9.91854756146083,1.57716974287283,26.2004996048704));
#200084=CARTESIAN_POINT('Ctrl Pts',(10.2448366902952,2.13439475327988,26.2004996048687));
#200085=CARTESIAN_POINT('Ctrl Pts',(10.6691120823011,3.33726487209432,26.2004996048626));
#200086=CARTESIAN_POINT('Ctrl Pts',(10.7642092821022,3.9759516735964,26.200499604858));
#200087=CARTESIAN_POINT('Ctrl Pts',(10.7095954622648,5.25028422881192,26.2004996048465));
#200088=CARTESIAN_POINT('Ctrl Pts',(10.5597969585089,5.87839625435208,26.2004996048397));
#200089=CARTESIAN_POINT('Ctrl Pts',(10.034163932615,7.04055633406099,26.2004996048246));
#200090=CARTESIAN_POINT('Ctrl Pts',(9.66105611168473,7.56758087088727,26.2004996048164));
#200091=CARTESIAN_POINT('Ctrl Pts',(8.74014907921151,8.45009793458743,26.2004996047999));
#200092=CARTESIAN_POINT('Ctrl Pts',(8.19749783036826,8.80008926143688,26.2004996047914));
#200093=CARTESIAN_POINT('Ctrl Pts',(7.01402208735132,9.27579011426204,26.2004996047758));
#200094=CARTESIAN_POINT('Ctrl Pts',(6.38112815407304,9.3983834799748,26.2004996047686));
#200095=CARTESIAN_POINT('Ctrl Pts',(5.74227386697501,9.39848089877188,26.2003977738272));
#200096=CARTESIAN_POINT('',(5.74009501562047,9.39848079968549,26.2003993104048));
#200097=CARTESIAN_POINT('Origin',(5.74135376224397,4.40214992272189,26.1183056661537));
#200098=CARTESIAN_POINT('',(5.31187348022762,9.37998788276118,26.2003977724824));
#200099=CARTESIAN_POINT('Origin',(5.74135376224397,4.40214992272189,26.1183056661537));
#200100=CARTESIAN_POINT('',(5.74074893438265,-0.601518985044862,26.2003977762802));
#200101=CARTESIAN_POINT('Ctrl Pts',(5.31187348022705,9.37998788276118,26.2003977724824));
#200102=CARTESIAN_POINT('Ctrl Pts',(4.67611936864607,9.32515626693586,26.2004996047528));
#200103=CARTESIAN_POINT('Ctrl Pts',(4.05539947254745,9.1485390162984,26.200499604748));
#200104=CARTESIAN_POINT('Ctrl Pts',(2.91696243729142,8.57332840455143,26.2004996047418));
#200105=CARTESIAN_POINT('Ctrl Pts',(2.40650056249883,8.17786287900063,26.2004996047402));
#200106=CARTESIAN_POINT('Ctrl Pts',(1.56447523870689,7.2197921698455,26.2004996047402));
#200107=CARTESIAN_POINT('Ctrl Pts',(1.23818611010918,6.66256715994223,26.2004996047418));
#200108=CARTESIAN_POINT('Ctrl Pts',(0.813910718293513,5.45969704031592,
26.200499604748));
#200109=CARTESIAN_POINT('Ctrl Pts',(0.718813518637376,4.82101023992584,
26.2004996047526));
#200110=CARTESIAN_POINT('Ctrl Pts',(0.773427338701751,3.54667768398244,
26.2004996047639));
#200111=CARTESIAN_POINT('Ctrl Pts',(0.923225842518178,2.91856565901156,
26.2004996047709));
#200112=CARTESIAN_POINT('Ctrl Pts',(1.44885886817157,1.75640557971761,26.200499604786));
#200113=CARTESIAN_POINT('Ctrl Pts',(1.82196668891933,1.22938104323495,26.2004996047942));
#200114=CARTESIAN_POINT('Ctrl Pts',(2.74287372154291,0.346863979063983,
26.2004996048107));
#200115=CARTESIAN_POINT('Ctrl Pts',(3.28552497196497,-0.00312734827289773,
26.2004996048191));
#200116=CARTESIAN_POINT('Ctrl Pts',(4.46900071085125,-0.478828199489101,
26.2004996048347));
#200117=CARTESIAN_POINT('Ctrl Pts',(5.10189464353218,-0.601421566104108,
26.200499604842));
#200118=CARTESIAN_POINT('Ctrl Pts',(5.74074893438265,-0.60151898504472,
26.2003977758437));
#200119=CARTESIAN_POINT('Origin',(5.74166904135609,4.39481195450796,26.118308035506));
#200120=CARTESIAN_POINT('Origin',(8.42856113011131,11.0504209645198,26.7004996049425));
#200121=CARTESIAN_POINT('',(7.79361514171299,10.9507862131777,26.7004894116077));
#200122=CARTESIAN_POINT('',(7.9919816974791,11.2942453911513,26.7004922441793));
#200123=CARTESIAN_POINT('',(7.79361418785186,10.9507837529914,26.7004902779286));
#200124=CARTESIAN_POINT('Ctrl Pts',(7.99198169932557,11.2942453900845,26.7004922441794));
#200125=CARTESIAN_POINT('Ctrl Pts',(7.99193289282254,11.294161183713,26.6774015949415));
#200126=CARTESIAN_POINT('Ctrl Pts',(7.99327238272856,11.2932741618351,26.6542716290147));
#200127=CARTESIAN_POINT('Ctrl Pts',(7.99599238910625,11.2915897139658,26.6313618880186));
#200128=CARTESIAN_POINT('Ctrl Pts',(7.9988184644989,11.2898395795864,26.607558761742));
#200129=CARTESIAN_POINT('Ctrl Pts',(8.00313418768541,11.287228993815,26.5839941131669));
#200130=CARTESIAN_POINT('Ctrl Pts',(8.00888772611087,11.2837884782979,26.5609315961129));
#200131=CARTESIAN_POINT('Ctrl Pts',(8.01513352625715,11.280053598867,26.5358958942999));
#200132=CARTESIAN_POINT('Ctrl Pts',(8.02307305555948,11.2753410811953,26.5114524680921));
#200133=CARTESIAN_POINT('Ctrl Pts',(8.03260036428586,11.269712197781,26.487895551053));
#200134=CARTESIAN_POINT('Ctrl Pts',(8.04319586750192,11.2634522083094,26.4616974506852));
#200135=CARTESIAN_POINT('Ctrl Pts',(8.05575463414728,11.2560591473142,26.4365957531359));
#200136=CARTESIAN_POINT('Ctrl Pts',(8.07009431052788,11.247637561563,26.412938601239));
#200137=CARTESIAN_POINT('Ctrl Pts',(8.08443398690848,11.2392159758117,26.3892814493421));
#200138=CARTESIAN_POINT('Ctrl Pts',(8.1005545162121,11.2297658765648,26.367067450815));
#200139=CARTESIAN_POINT('Ctrl Pts',(8.11824495495027,11.2194076944061,26.346604690119));
#200140=CARTESIAN_POINT('Ctrl Pts',(8.1365092949601,11.208713479094,26.3254780903538));
#200141=CARTESIAN_POINT('Ctrl Pts',(8.15638637974739,11.1970864129031,26.3062885352608));
#200142=CARTESIAN_POINT('Ctrl Pts',(8.17758110572406,11.1846950408637,26.289302019565));
#200143=CARTESIAN_POINT('Ctrl Pts',(8.19645232138635,11.1736620954807,26.2741776814914));
#200144=CARTESIAN_POINT('Ctrl Pts',(8.21636852739374,11.1620229915311,26.2607993934339));
#200145=CARTESIAN_POINT('Ctrl Pts',(8.23709467096105,11.149911738283,26.2493303648784));
#200146=CARTESIAN_POINT('Ctrl Pts',(8.25663613362368,11.1384927493922,26.2385168919058));
#200147=CARTESIAN_POINT('Ctrl Pts',(8.27689783663025,11.1266539104931,26.2294012076114));
#200148=CARTESIAN_POINT('Ctrl Pts',(8.29765258117618,11.1145245496815,26.2220948576876));
#200149=CARTESIAN_POINT('Ctrl Pts',(8.31808265033528,11.1025849336728,26.214902804135));
#200150=CARTESIAN_POINT('Ctrl Pts',(8.33899042208341,11.0903638517575,26.2094650040772));
#200151=CARTESIAN_POINT('Ctrl Pts',(8.36012712455985,11.0780025426943,26.2058501267686));
#200152=CARTESIAN_POINT('Ctrl Pts',(8.37971373510825,11.0665477688591,26.2025003519348));
#200153=CARTESIAN_POINT('Ctrl Pts',(8.39949621252479,11.054973002383,26.2007163614631));
#200154=CARTESIAN_POINT('Ctrl Pts',(8.41925497595307,11.0434024031949,26.2005099729321));
#200155=CARTESIAN_POINT('Ctrl Pts',(8.42081869212656,11.0424867015037,26.200493639264));
#200156=CARTESIAN_POINT('Ctrl Pts',(8.42238225132248,11.0415710303673,26.2004871608706));
#200157=CARTESIAN_POINT('Ctrl Pts',(8.42394554069563,11.0406554534145,26.2004905300234));
#200158=CARTESIAN_POINT('Ctrl Pts',(7.82414647043129,10.0039126383633,26.2004996027959));
#200159=CARTESIAN_POINT('Ctrl Pts',(7.82135286963872,10.0455213908367,26.199731941274));
#200160=CARTESIAN_POINT('Ctrl Pts',(7.81778590414878,10.0871277821497,26.2011357742015));
#200161=CARTESIAN_POINT('Ctrl Pts',(7.81368912134272,10.128529119138,26.2046507333384));
#200162=CARTESIAN_POINT('Ctrl Pts',(7.80947326004908,10.1711338415206,26.2082678594776));
#200163=CARTESIAN_POINT('Ctrl Pts',(7.80469662242427,10.2135223580103,26.2141204860329));
#200164=CARTESIAN_POINT('Ctrl Pts',(7.79965727196622,10.2554786543938,26.2221863448884));
#200165=CARTESIAN_POINT('Ctrl Pts',(7.79872674750198,10.2632259544752,26.2236757191744));
#200166=CARTESIAN_POINT('Ctrl Pts',(7.79778734553549,10.270958507029,26.2252406747927));
#200167=CARTESIAN_POINT('Ctrl Pts',(7.79684104696534,10.2786749278508,26.2268812303672));
#200168=CARTESIAN_POINT('Ctrl Pts',(7.7951015239539,10.2928595541505,26.2298969637344));
#200169=CARTESIAN_POINT('Ctrl Pts',(7.7933393944412,10.3069914424976,26.2331685478831));
#200170=CARTESIAN_POINT('Ctrl Pts',(7.79156787862094,10.321063513067,26.236697330012));
#200171=CARTESIAN_POINT('Ctrl Pts',(7.78694932488897,10.3577510849765,26.245897287294));
#200172=CARTESIAN_POINT('Ctrl Pts',(7.7822879989707,10.3940418680317,26.2568463387252));
#200173=CARTESIAN_POINT('Ctrl Pts',(7.77789599949379,10.4297925476877,26.2696077716274));
#200174=CARTESIAN_POINT('Ctrl Pts',(7.77609454562048,10.4444563017883,26.2748420920893));
#200175=CARTESIAN_POINT('Ctrl Pts',(7.77433853915723,10.4590288884195,26.2803818256018));
#200176=CARTESIAN_POINT('Ctrl Pts',(7.77264999553483,10.4734988988138,26.2862333374573));
#200177=CARTESIAN_POINT('Ctrl Pts',(7.76974736330257,10.498373067307,26.2962921755553));
#200178=CARTESIAN_POINT('Ctrl Pts',(7.76704541459343,10.5229436966762,26.3072719503239));
#200179=CARTESIAN_POINT('Ctrl Pts',(7.76466180380928,10.5471322498338,26.3192053712598));
#200180=CARTESIAN_POINT('Ctrl Pts',(7.7634699984172,10.5592265264126,26.3251720817277));
#200181=CARTESIAN_POINT('Ctrl Pts',(7.76235781531177,10.5712249332549,26.3313772074375));
#200182=CARTESIAN_POINT('Ctrl Pts',(7.76134003513145,10.5831153267509,26.3378244191009));
#200183=CARTESIAN_POINT('Ctrl Pts',(7.76083114504129,10.5890605234988,26.3410480249326));
#200184=CARTESIAN_POINT('Ctrl Pts',(7.76031839754343,10.5954300269502,26.3445844950736));
#200185=CARTESIAN_POINT('Ctrl Pts',(7.75984299256621,10.6015416410314,26.3480618294546));
#200186=CARTESIAN_POINT('Ctrl Pts',(7.75936758758899,10.6076532551127,26.3515391638356));
#200187=CARTESIAN_POINT('Ctrl Pts',(7.75892968087278,10.6135071618015,26.3549566960849));
#200188=CARTESIAN_POINT('Ctrl Pts',(7.75858461011692,10.6184486132744,26.3578953183862));
#200189=CARTESIAN_POINT('Ctrl Pts',(7.75642004709801,10.6494453956332,26.3763287354518));
#200190=CARTESIAN_POINT('Ctrl Pts',(7.7550694347875,10.6787614288017,26.3960081060722));
#200191=CARTESIAN_POINT('Ctrl Pts',(7.75456385216834,10.7062741341406,26.4166645586571));
#200192=CARTESIAN_POINT('Ctrl Pts',(7.7540538389646,10.7340279422454,26.4375020304399));
#200193=CARTESIAN_POINT('Ctrl Pts',(7.75440385107702,10.7599465106396,26.4593330533895));
#200194=CARTESIAN_POINT('Ctrl Pts',(7.75565081526955,10.7839543171372,26.4818643598603));
#200195=CARTESIAN_POINT('Ctrl Pts',(7.75691877411929,10.8083663338526,26.5047750172849));
#200196=CARTESIAN_POINT('Ctrl Pts',(7.75911425646883,10.8308026668186,26.5284089835644));
#200197=CARTESIAN_POINT('Ctrl Pts',(7.76227947173888,10.8512374078204,26.5524514966153));
#200198=CARTESIAN_POINT('Ctrl Pts',(7.76359038410429,10.8597007041139,26.5624089955419));
#200199=CARTESIAN_POINT('Ctrl Pts',(7.76506766482838,10.8678212947631,26.572436562782));
#200200=CARTESIAN_POINT('Ctrl Pts',(7.76671441052451,10.875599933118,26.582511981454));
#200201=CARTESIAN_POINT('Ctrl Pts',(7.77101602846974,10.8959192395024,26.6088309218141));
#200202=CARTESIAN_POINT('Ctrl Pts',(7.77647653472633,10.9139121110202,26.6354868418322));
#200203=CARTESIAN_POINT('Ctrl Pts',(7.78315564085457,10.9296599347919,26.6621489703136));
#200204=CARTESIAN_POINT('Ctrl Pts',(7.78635950538715,10.9372139237657,26.6749383834722));
#200205=CARTESIAN_POINT('Ctrl Pts',(7.78984369266504,10.9442519971805,26.6877296543713));
#200206=CARTESIAN_POINT('Ctrl Pts',(7.79361434775252,10.9507864557456,26.700488846645));
#200207=CARTESIAN_POINT('Ctrl Pts',(13.840259267202,21.3493905092892,25.8306235456722));
#200208=CARTESIAN_POINT('Ctrl Pts',(13.6891320208598,21.087697075606,25.8816559983854));
#200209=CARTESIAN_POINT('Ctrl Pts',(13.338101035898,20.4798454879105,25.9958353869335));
#200210=CARTESIAN_POINT('Ctrl Pts',(12.8001968948226,19.5483891619428,26.1553627631813));
#200211=CARTESIAN_POINT('Ctrl Pts',(12.2391393033117,18.5768226879085,26.3041629730976));
#200212=CARTESIAN_POINT('Ctrl Pts',(11.7175024245352,17.6735020169839,26.4273469273364));
#200213=CARTESIAN_POINT('Ctrl Pts',(11.234571821769,16.8371902431448,26.528427621277));
#200214=CARTESIAN_POINT('Ctrl Pts',(10.7869989262032,16.0620890858061,26.611095462076));
#200215=CARTESIAN_POINT('Ctrl Pts',(10.3653266260844,15.331820967773,26.6793814251593));
#200216=CARTESIAN_POINT('Ctrl Pts',(9.95652095361216,14.6238116001857,26.736732742565));
#200217=CARTESIAN_POINT('Ctrl Pts',(9.54984339428798,13.9194586351424,26.7851411028175));
#200218=CARTESIAN_POINT('Ctrl Pts',(9.14091353379114,13.2111675621282,26.8251003685975));
#200219=CARTESIAN_POINT('Ctrl Pts',(8.72539517985558,12.4914159748799,26.8568150377207));
#200220=CARTESIAN_POINT('Ctrl Pts',(8.33422894040538,11.8137851857658,26.8782050435284));
#200221=CARTESIAN_POINT('Ctrl Pts',(8.08023072019012,11.3737260232536,26.8871213067368));
#200222=CARTESIAN_POINT('Ctrl Pts',(7.96780269778367,11.1789284392002,26.8901019888201));
#200223=CARTESIAN_POINT('Ctrl Pts',(13.63515552905,21.3756940059419,25.3577651281875));
#200224=CARTESIAN_POINT('Ctrl Pts',(13.4849539236219,21.1156694842313,25.4084889166657));
#200225=CARTESIAN_POINT('Ctrl Pts',(13.136069561836,20.5116958594468,25.521980428575));
#200226=CARTESIAN_POINT('Ctrl Pts',(12.6014407763311,19.5861880626296,25.6805576065727));
#200227=CARTESIAN_POINT('Ctrl Pts',(12.0437796237604,18.6208346943408,25.8284868284849));
#200228=CARTESIAN_POINT('Ctrl Pts',(11.525279238168,17.7232995576597,25.9509663146487));
#200229=CARTESIAN_POINT('Ctrl Pts',(11.0452297718631,16.8923533623607,26.0514867827862));
#200230=CARTESIAN_POINT('Ctrl Pts',(10.6003032726139,16.1222345638335,26.1337155295571));
#200231=CARTESIAN_POINT('Ctrl Pts',(10.181098642555,15.3966705941869,26.2016597213367));
#200232=CARTESIAN_POINT('Ctrl Pts',(9.77465623209625,14.6932330676016,26.2587483791406));
#200233=CARTESIAN_POINT('Ctrl Pts',(9.37029426827849,13.993441415286,26.3069654823425));
#200234=CARTESIAN_POINT('Ctrl Pts',(8.96364774357345,13.2897532908771,26.3468070476456));
#200235=CARTESIAN_POINT('Ctrl Pts',(8.55039007991273,12.5746995614622,26.3784838586865));
#200236=CARTESIAN_POINT('Ctrl Pts',(8.16127697696551,11.9015162480365,26.3999237610903));
#200237=CARTESIAN_POINT('Ctrl Pts',(7.90855139690187,11.4643638835709,26.4089294442223));
#200238=CARTESIAN_POINT('Ctrl Pts',(7.79667079824641,11.2708575547495,26.4119624580403));
#200239=CARTESIAN_POINT('Ctrl Pts',(13.9223676326705,21.1400027241918,24.999556630508));
#200240=CARTESIAN_POINT('Ctrl Pts',(13.7728642978225,20.8812373785084,25.0500117903029));
#200241=CARTESIAN_POINT('Ctrl Pts',(13.4255994145392,20.2801899243289,25.1628973070532));
#200242=CARTESIAN_POINT('Ctrl Pts',(12.8934422394407,19.3591718557666,25.3206079637538));
#200243=CARTESIAN_POINT('Ctrl Pts',(12.3383448815152,18.3985095770014,25.4677009909862));
#200244=CARTESIAN_POINT('Ctrl Pts',(11.8222129334982,17.5053444831384,25.5894579914199));
#200245=CARTESIAN_POINT('Ctrl Pts',(11.3443399848821,16.6784530139437,25.689353069363));
#200246=CARTESIAN_POINT('Ctrl Pts',(10.90141361342,15.9121013317935,25.7710355363012));
#200247=CARTESIAN_POINT('Ctrl Pts',(10.484075032256,15.1900962543607,25.8384902970374));
#200248=CARTESIAN_POINT('Ctrl Pts',(10.0794208428198,14.4901199399833,25.8951234113631));
#200249=CARTESIAN_POINT('Ctrl Pts',(9.67681238154945,13.7937844547292,25.9429004618458));
#200250=CARTESIAN_POINT('Ctrl Pts',(9.27189662713978,13.0935877608098,25.9823054874188));
#200251=CARTESIAN_POINT('Ctrl Pts',(8.860354770109,12.38210232737,26.0135344699423));
#200252=CARTESIAN_POINT('Ctrl Pts',(8.47280267957622,11.7123032298515,26.0345347217269));
#200253=CARTESIAN_POINT('Ctrl Pts',(8.22104686340452,11.2773676482011,26.0432319508408));
#200254=CARTESIAN_POINT('Ctrl Pts',(8.10958396851404,11.0848473091782,26.0461209128955));
#200255=CARTESIAN_POINT('Ctrl Pts',(14.352350543283,20.9291594371231,25.1919476535889));
#200256=CARTESIAN_POINT('Ctrl Pts',(14.2024682945127,20.6697110825722,25.2425011479482));
#200257=CARTESIAN_POINT('Ctrl Pts',(13.8543247955147,20.0670767775011,25.3556000636363));
#200258=CARTESIAN_POINT('Ctrl Pts',(13.3208274671863,19.1436255139183,25.5135824562007));
#200259=CARTESIAN_POINT('Ctrl Pts',(12.7643410509323,18.1804231219148,25.6608917543919));
#200260=CARTESIAN_POINT('Ctrl Pts',(12.2469270311855,17.2848941187166,25.7827875360798));
#200261=CARTESIAN_POINT('Ctrl Pts',(11.7678770994857,16.4558118097271,25.8827531764348));
#200262=CARTESIAN_POINT('Ctrl Pts',(11.3238703769865,15.6874273154192,25.9644470156167));
#200263=CARTESIAN_POINT('Ctrl Pts',(10.9055251906288,14.9635046055178,26.0318603365535));
#200264=CARTESIAN_POINT('Ctrl Pts',(10.4999078668578,14.2616664838816,26.0883994324897));
#200265=CARTESIAN_POINT('Ctrl Pts',(10.0963567545472,13.563475769879,26.1360231906234));
#200266=CARTESIAN_POINT('Ctrl Pts',(9.69051280973112,12.8614098204325,26.1752041184694));
#200267=CARTESIAN_POINT('Ctrl Pts',(9.27805369178252,12.1480204076333,26.2061203213956));
#200268=CARTESIAN_POINT('Ctrl Pts',(8.88967069458957,11.4764235813959,26.2267264424263));
#200269=CARTESIAN_POINT('Ctrl Pts',(8.63740153660281,11.0403168821132,26.2350927405242));
#200270=CARTESIAN_POINT('Ctrl Pts',(8.52571826849001,10.8472772914313,26.2378165822424));
#200271=CARTESIAN_POINT('',(13.4136520537915,20.6815477623839,25.772905878334));
#200272=CARTESIAN_POINT('Ctrl Pts',(7.99198169932557,11.2942453900845,26.7004922441794));
#200273=CARTESIAN_POINT('Ctrl Pts',(8.08513744155526,11.4555390626501,26.6977999862448));
#200274=CARTESIAN_POINT('Ctrl Pts',(8.17828885677002,11.6168252054689,26.6944435301951));
#200275=CARTESIAN_POINT('Ctrl Pts',(8.27143304894037,11.7780988234699,26.6904181022893));
#200276=CARTESIAN_POINT('Ctrl Pts',(8.41271162949774,12.0227142664903,26.6843124425867));
#200277=CARTESIAN_POINT('Ctrl Pts',(8.55397359300476,12.2673008948234,26.6766677463427));
#200278=CARTESIAN_POINT('Ctrl Pts',(8.69521067548114,12.5118444500056,26.6674737973512));
#200279=CARTESIAN_POINT('Ctrl Pts',(8.83210460671556,12.7488680987523,26.6585625695139));
#200280=CARTESIAN_POINT('Ctrl Pts',(8.9689751633049,12.98585128276,26.6481959054151));
#200281=CARTESIAN_POINT('Ctrl Pts',(9.10581428802438,13.2227800623389,26.6363676657604));
#200282=CARTESIAN_POINT('Ctrl Pts',(9.24233733908096,13.4591615792296,26.624566747203));
#200283=CARTESIAN_POINT('Ctrl Pts',(9.37882910313462,13.695488942774,26.6113109972417));
#200284=CARTESIAN_POINT('Ctrl Pts',(9.51528166362955,13.9317484494342,26.5965964509146));
#200285=CARTESIAN_POINT('Ctrl Pts',(9.64998668396063,14.1649821940607,26.5820703529433));
#200286=CARTESIAN_POINT('Ctrl Pts',(9.78465349834678,14.398149808784,26.5661225847803));
#200287=CARTESIAN_POINT('Ctrl Pts',(9.91927447798311,14.6312380823488,26.5487507155484));
#200288=CARTESIAN_POINT('Ctrl Pts',(10.0539289956329,14.8643844250032,26.531374518477));
#200289=CARTESIAN_POINT('Ctrl Pts',(10.1885376556238,15.0974513869825,26.5125735106773));
#200290=CARTESIAN_POINT('Ctrl Pts',(10.3230928360689,15.3304257670924,26.492346254326));
#200291=CARTESIAN_POINT('Ctrl Pts',(10.4617472585318,15.5704977436291,26.4715027718371));
#200292=CARTESIAN_POINT('Ctrl Pts',(10.6003448932486,15.8104714113436,26.4491448153447));
#200293=CARTESIAN_POINT('Ctrl Pts',(10.7388774001649,16.0503323245413,26.4252716408097));
#200294=CARTESIAN_POINT('Ctrl Pts',(10.8864327434513,16.3058157498814,26.3998435695054));
#200295=CARTESIAN_POINT('Ctrl Pts',(11.0339141988834,16.5611712546443,26.372696475436));
#200296=CARTESIAN_POINT('Ctrl Pts',(11.1813116875253,16.8163813811242,26.3438302750434));
#200297=CARTESIAN_POINT('Ctrl Pts',(11.3418329789074,17.0943146040965,26.3123939201436));
#200298=CARTESIAN_POINT('Ctrl Pts',(11.5022546855597,17.3720754082646,26.2789187031118));
#200299=CARTESIAN_POINT('Ctrl Pts',(11.6625637621796,17.6496411983157,26.2434054274283));
#200300=CARTESIAN_POINT('Ctrl Pts',(11.8365423697734,17.9508749817478,26.2048639400415));
#200301=CARTESIAN_POINT('Ctrl Pts',(12.0103883204959,18.2518790754906,26.1639220054715));
#200302=CARTESIAN_POINT('Ctrl Pts',(12.1840849344704,18.5526245901266,26.1205816834271));
#200303=CARTESIAN_POINT('Ctrl Pts',(12.3703335211897,18.8751031104707,26.0741094261734));
#200304=CARTESIAN_POINT('Ctrl Pts',(12.5564104080179,19.1972843296071,26.0248796238788));
#200305=CARTESIAN_POINT('Ctrl Pts',(12.742295100148,19.5191327524289,25.9728959424633));
#200306=CARTESIAN_POINT('Ctrl Pts',(12.9422431816328,19.8653311076285,25.9169793564958));
#200307=CARTESIAN_POINT('Ctrl Pts',(13.1419688867275,20.2111444052125,25.8578764306154));
#200308=CARTESIAN_POINT('Ctrl Pts',(13.3414467618732,20.5565285622772,25.795593022095));
#200309=CARTESIAN_POINT('Ctrl Pts',(13.3655188169911,20.5982079037059,25.7880769522465));
#200310=CARTESIAN_POINT('Ctrl Pts',(13.389587263074,20.6398809957624,25.7805145665202));
#200311=CARTESIAN_POINT('Ctrl Pts',(13.4136520555175,20.6815477612109,25.7729058773699));
#200312=CARTESIAN_POINT('',(13.4203513735479,20.6783893405793,25.6860688436096));
#200313=CARTESIAN_POINT('Ctrl Pts',(13.4136519610665,20.6815475976834,25.7729058783361));
#200314=CARTESIAN_POINT('Ctrl Pts',(13.4136499424625,20.6815485487891,25.7583574872699));
#200315=CARTESIAN_POINT('Ctrl Pts',(13.4142097378244,20.6812848236689,25.7438252517096));
#200316=CARTESIAN_POINT('Ctrl Pts',(13.4164473363289,20.6802302461828,25.7148372502653));
#200317=CARTESIAN_POINT('Ctrl Pts',(13.4181236670249,20.6794400866259,25.7004037287453));
#200318=CARTESIAN_POINT('Ctrl Pts',(13.4203512413315,20.6783893935894,25.6860688191784));
#200319=CARTESIAN_POINT('',(14.0774364872842,20.8216165915935,25.192909578095));
#200320=CARTESIAN_POINT('Ctrl Pts',(14.0774364872842,20.8216165915936,25.1929095780951));
#200321=CARTESIAN_POINT('Ctrl Pts',(14.0421104240758,20.8115930438416,25.1970708341051));
#200322=CARTESIAN_POINT('Ctrl Pts',(13.9932212423966,20.7978251335591,25.2044273290837));
#200323=CARTESIAN_POINT('Ctrl Pts',(13.9013164411331,20.7729924478066,25.2294682097073));
#200324=CARTESIAN_POINT('Ctrl Pts',(13.8753055227792,20.7660207392928,25.2381648249477));
#200325=CARTESIAN_POINT('Ctrl Pts',(13.8431487876271,20.7575519492822,25.2499654658705));
#200326=CARTESIAN_POINT('Ctrl Pts',(13.8335708360533,20.7550550307086,25.2536970201343));
#200327=CARTESIAN_POINT('Ctrl Pts',(13.8208917167078,20.7517701616526,25.2588254464402));
#200328=CARTESIAN_POINT('Ctrl Pts',(13.8149740541371,20.7502426648563,25.2612730463829));
#200329=CARTESIAN_POINT('Ctrl Pts',(13.8096846485009,20.7488812130499,25.2635201883249));
#200330=CARTESIAN_POINT('Ctrl Pts',(13.8062974958618,20.7480097538713,25.264971283909));
#200331=CARTESIAN_POINT('Ctrl Pts',(13.805895042172,20.7479063286603,25.2651411053088));
#200332=CARTESIAN_POINT('Ctrl Pts',(13.7586985593668,20.7357662623845,25.2857036172009));
#200333=CARTESIAN_POINT('Ctrl Pts',(13.7196622735981,20.7260680055326,25.3070063354666));
#200334=CARTESIAN_POINT('Ctrl Pts',(13.6690444907015,20.7142045956564,25.3390642926395));
#200335=CARTESIAN_POINT('Ctrl Pts',(13.6534884774488,20.7106837137965,25.3497727450785));
#200336=CARTESIAN_POINT('Ctrl Pts',(13.6249316644045,20.7043971815028,25.3708538055701));
#200337=CARTESIAN_POINT('Ctrl Pts',(13.6134514327133,20.7019497441362,25.3799275914263));
#200338=CARTESIAN_POINT('Ctrl Pts',(13.4938135506597,20.6768481008105,25.4820812712802));
#200339=CARTESIAN_POINT('Ctrl Pts',(13.4351112702015,20.6714275307493,25.5910884472828));
#200340=CARTESIAN_POINT('Ctrl Pts',(13.4203515263599,20.6783892871204,25.6860687298207));
#200341=CARTESIAN_POINT('Ctrl Pts',(14.0774600338537,20.8215764527376,25.1929137816326));
#200342=CARTESIAN_POINT('Ctrl Pts',(13.9649992674813,20.6269420813354,25.2301516822179));
#200343=CARTESIAN_POINT('Ctrl Pts',(13.8524536223009,20.4321614252429,25.2663700720412));
#200344=CARTESIAN_POINT('Ctrl Pts',(13.7398275668908,20.2372425384144,25.3015675373794));
#200345=CARTESIAN_POINT('Ctrl Pts',(13.5416050141618,19.8941840944197,25.3635152936383));
#200346=CARTESIAN_POINT('Ctrl Pts',(13.343133380955,19.5506974638701,25.4223006126737));
#200347=CARTESIAN_POINT('Ctrl Pts',(13.1444369256719,19.2068267681145,25.4779168070785));
#200348=CARTESIAN_POINT('Ctrl Pts',(12.9597169407669,18.8871442169658,25.5296209131043));
#200349=CARTESIAN_POINT('Ctrl Pts',(12.7748026497297,18.567129731225,25.5785860517049));
#200350=CARTESIAN_POINT('Ctrl Pts',(12.5897134028879,18.2468189280402,25.6248076710312));
#200351=CARTESIAN_POINT('Ctrl Pts',(12.4170991001347,17.9480969498627,25.6679139709826));
#200352=CARTESIAN_POINT('Ctrl Pts',(12.2443326307064,17.6491172515128,25.708634112855));
#200353=CARTESIAN_POINT('Ctrl Pts',(12.0714295475106,17.3499089148822,25.7469650882037));
#200354=CARTESIAN_POINT('Ctrl Pts',(11.912112541829,17.0742112501219,25.7822841588909));
#200355=CARTESIAN_POINT('Ctrl Pts',(11.7526795480912,16.7983194664953,25.8155747752566));
#200356=CARTESIAN_POINT('Ctrl Pts',(11.5931425250059,16.5222564046202,25.8468351585294));
#200357=CARTESIAN_POINT('Ctrl Pts',(11.4466498053213,16.2687652214682,25.8755395838435));
#200358=CARTESIAN_POINT('Ctrl Pts',(11.3000693724303,16.0151296236413,25.9025322012329));
#200359=CARTESIAN_POINT('Ctrl Pts',(11.1534102580624,15.7613673513838,25.9278121086074));
#200360=CARTESIAN_POINT('Ctrl Pts',(11.0157200916573,15.5231239278837,25.951546021553));
#200361=CARTESIAN_POINT('Ctrl Pts',(10.8779605730537,15.2847688497646,25.9737703008049));
#200362=CARTESIAN_POINT('Ctrl Pts',(10.7401389531704,15.0463168918627,25.9944846297949));
#200363=CARTESIAN_POINT('Ctrl Pts',(10.6063928604979,14.8149162038834,26.0145864147476));
#200364=CARTESIAN_POINT('Ctrl Pts',(10.4725882850392,14.583424281073,26.0332662306183));
#200365=CARTESIAN_POINT('Ctrl Pts',(10.3387315797878,14.35185473847,26.0505242487226));
#200366=CARTESIAN_POINT('Ctrl Pts',(10.2049091630872,14.1203445144045,26.0677778460364));
#200367=CARTESIAN_POINT('Ctrl Pts',(10.0710346432973,13.8887567103029,26.0836103738909));
#200368=CARTESIAN_POINT('Ctrl Pts',(9.93711399448586,13.6571051026257,26.0980225834368));
#200369=CARTESIAN_POINT('Ctrl Pts',(9.80145700630644,13.4224500312584,26.1126216535379));
#200370=CARTESIAN_POINT('Ctrl Pts',(9.66575268518589,13.1877294911041,26.1257633364704));
#200371=CARTESIAN_POINT('Ctrl Pts',(9.5300066340365,12.95295799551,26.1374492238808));
#200372=CARTESIAN_POINT('Ctrl Pts',(9.39394740162548,12.7176448559226,26.1491620719353));
#200373=CARTESIAN_POINT('Ctrl Pts',(9.25784624641437,12.482280525501,26.1594123993264));
#200374=CARTESIAN_POINT('Ctrl Pts',(9.12170796265158,12.2468800751093,26.1682029870954));
#200375=CARTESIAN_POINT('Ctrl Pts',(8.98125171110536,12.0040133078753,26.1772723904462));
#200376=CARTESIAN_POINT('Ctrl Pts',(8.84075593841423,11.7611080930604,26.1847879870128));
#200377=CARTESIAN_POINT('Ctrl Pts',(8.70022376243874,11.5181804525142,26.1907547026286));
#200378=CARTESIAN_POINT('Ctrl Pts',(8.60814647147706,11.3590132092406,26.1946641205682));
#200379=CARTESIAN_POINT('Ctrl Pts',(8.51605355285322,11.1998363387748,26.1979086151551));
#200380=CARTESIAN_POINT('Ctrl Pts',(8.42394554069572,11.0406554534141,26.2004905300234));
#200381=CARTESIAN_POINT('Origin',(5.74151140043831,4.39848095635256,25.683525526159));
#200382=CARTESIAN_POINT('',(13.4136520528942,20.6815476938903,26.109935596736));
#200383=CARTESIAN_POINT('',(13.4136521450714,20.6815479286215,26.4865959259541));
#200384=CARTESIAN_POINT('Origin',(5.74151140050688,4.39848095762898,26.1099354222623));
#200385=CARTESIAN_POINT('',(2.18690191942393,22.0440115935209,25.686069012086));
#200386=CARTESIAN_POINT('Origin',(5.74151140043831,4.39848095635355,25.6860690190476));
#200387=CARTESIAN_POINT('Origin',(5.74151140043831,4.39848095635355,25.6860690190476));
#200388=CARTESIAN_POINT('Origin',(3.12841534205056,9.92626298033613,-49.1064562823467));
#200389=CARTESIAN_POINT('',(-3.40420274130523,21.2451671429724,27.0955319822801));
#200390=CARTESIAN_POINT('Ctrl Pts',(-1.93306715103143,20.6967162462545,
26.2811223649802));
#200391=CARTESIAN_POINT('Ctrl Pts',(-1.93582207968337,20.7014932636597,
26.3127507421432));
#200392=CARTESIAN_POINT('Ctrl Pts',(-1.94078912150061,20.7069805545672,
26.344447525894));
#200393=CARTESIAN_POINT('Ctrl Pts',(-1.94803090541612,20.7131825890882,
26.3759636927382));
#200394=CARTESIAN_POINT('Ctrl Pts',(-1.95237397107714,20.7169020929384,
26.3948646684626));
#200395=CARTESIAN_POINT('Ctrl Pts',(-1.95753487325029,20.7208777391708,
26.4137005111598));
#200396=CARTESIAN_POINT('Ctrl Pts',(-1.96352422380755,20.7251019657013,
26.4324170135079));
#200397=CARTESIAN_POINT('Ctrl Pts',(-1.97151232837267,20.7307358926036,
26.4573795493321));
#200398=CARTESIAN_POINT('Ctrl Pts',(-1.98096911491494,20.7368142406102,
26.4821267311955));
#200399=CARTESIAN_POINT('Ctrl Pts',(-1.9918814067755,20.7433136153147,26.5065282938395));
#200400=CARTESIAN_POINT('Ctrl Pts',(-1.99659806181216,20.7461228609641,
26.5170754598078));
#200401=CARTESIAN_POINT('Ctrl Pts',(-2.00143954020946,20.7489439451715,
26.5272845081456));
#200402=CARTESIAN_POINT('Ctrl Pts',(-2.00658938400951,20.7518531812361,
26.5375048610873));
#200403=CARTESIAN_POINT('Ctrl Pts',(-2.01165194206715,20.7547131080713,
26.5475519872034));
#200404=CARTESIAN_POINT('Ctrl Pts',(-2.01701253764117,20.7576583490903,
26.5576102944176));
#200405=CARTESIAN_POINT('Ctrl Pts',(-2.02286533479277,20.7608011486263,
26.5679898417019));
#200406=CARTESIAN_POINT('Ctrl Pts',(-2.02483312461759,20.7618578004781,
26.5714795863494));
#200407=CARTESIAN_POINT('Ctrl Pts',(-2.02685672004878,20.7629371167845,
26.5750054391216));
#200408=CARTESIAN_POINT('Ctrl Pts',(-2.02894402688713,20.7640444036802,
26.5785785067592));
#200409=CARTESIAN_POINT('Ctrl Pts',(-2.04498683686194,20.7725548885443,
26.6060407102469));
#200410=CARTESIAN_POINT('Ctrl Pts',(-2.06324243952195,20.7817474682173,
26.6333715250043));
#200411=CARTESIAN_POINT('Ctrl Pts',(-2.08377584714598,20.7916149610893,
26.660299724582));
#200412=CARTESIAN_POINT('Ctrl Pts',(-2.10064381219342,20.7997209962842,
26.6824209398028));
#200413=CARTESIAN_POINT('Ctrl Pts',(-2.11904869120609,20.8082816930024,
26.7042700606304));
#200414=CARTESIAN_POINT('Ctrl Pts',(-2.13901799132435,20.8172682310886,
26.7256941201705));
#200415=CARTESIAN_POINT('Ctrl Pts',(-2.16115697589097,20.827231165534,26.7494459252265));
#200416=CARTESIAN_POINT('Ctrl Pts',(-2.18521064350433,20.837719804484,26.7726726644331));
#200417=CARTESIAN_POINT('Ctrl Pts',(-2.21115441503857,20.8486912659834,
26.795173265034));
#200418=CARTESIAN_POINT('Ctrl Pts',(-2.2241263008057,20.8541769967332,26.8064235653344));
#200419=CARTESIAN_POINT('Ctrl Pts',(-2.23756999740425,20.8597833595732,
26.8174926090203));
#200420=CARTESIAN_POINT('Ctrl Pts',(-2.25147836639424,20.8655054766022,
26.8283573837429));
#200421=CARTESIAN_POINT('Ctrl Pts',(-2.25843255088923,20.8683665351167,
26.8337897711042));
#200422=CARTESIAN_POINT('Ctrl Pts',(-2.26550290092052,20.8712565277935,
26.8391711180599));
#200423=CARTESIAN_POINT('Ctrl Pts',(-2.27268823788331,20.8741749755996,
26.8444987046633));
#200424=CARTESIAN_POINT('Ctrl Pts',(-2.27745963418451,20.876112960017,26.8480364687439));
#200425=CARTESIAN_POINT('Ctrl Pts',(-2.28268989064106,20.8782248766439,
26.8518433044642));
#200426=CARTESIAN_POINT('Ctrl Pts',(-2.28756632335382,20.8801903787291,
26.8553334648521));
#200427=CARTESIAN_POINT('Ctrl Pts',(-2.29003340394527,20.8811847638324,
26.8570992037562));
#200428=CARTESIAN_POINT('Ctrl Pts',(-2.29240960915084,20.8821411469375,
26.8587845810404));
#200429=CARTESIAN_POINT('Ctrl Pts',(-2.29458802060333,20.8830152404944,
26.8603175751234));
#200430=CARTESIAN_POINT('Ctrl Pts',(-2.3163873351618,20.8917622751184,26.875658212537));
#200431=CARTESIAN_POINT('Ctrl Pts',(-2.34036636249108,20.9012750356509,
26.8913870732957));
#200432=CARTESIAN_POINT('Ctrl Pts',(-2.36666243690523,20.91153341957,26.9071373637155));
#200433=CARTESIAN_POINT('Ctrl Pts',(-2.39177692287668,20.9213308530184,
26.9221799302053));
#200434=CARTESIAN_POINT('Ctrl Pts',(-2.41900518120837,20.9318088565557,
26.937241331118));
#200435=CARTESIAN_POINT('Ctrl Pts',(-2.44845356930881,20.9429086395012,
26.9519826919306));
#200436=CARTESIAN_POINT('Ctrl Pts',(-2.46154421631402,20.9478428090687,
26.9585356465479));
#200437=CARTESIAN_POINT('Ctrl Pts',(-2.47507336870856,20.9528992455347,
26.9650251592974));
#200438=CARTESIAN_POINT('Ctrl Pts',(-2.48904926955353,20.9580696885868,
26.9714207378563));
#200439=CARTESIAN_POINT('Ctrl Pts',(-2.51970343012667,20.9694103236781,
26.9854485342953));
#200440=CARTESIAN_POINT('Ctrl Pts',(-2.55249256212622,20.9813016166985,
26.9990200786041));
#200441=CARTESIAN_POINT('Ctrl Pts',(-2.58740372503649,20.9936758881736,
27.0118180423357));
#200442=CARTESIAN_POINT('Ctrl Pts',(-2.59709918605891,20.9971124470495,
27.0153722682102));
#200443=CARTESIAN_POINT('Ctrl Pts',(-2.60695819396752,21.0005859742613,
27.0188668165106));
#200444=CARTESIAN_POINT('Ctrl Pts',(-2.61698018402352,21.0040943555724,
27.0222948910232));
#200445=CARTESIAN_POINT('Ctrl Pts',(-2.64003463911599,21.0121649901404,
27.0301807888801));
#200446=CARTESIAN_POINT('Ctrl Pts',(-2.6639497606729,21.0204228594647,27.0377155610418));
#200447=CARTESIAN_POINT('Ctrl Pts',(-2.68870394028392,21.0288551455015,
27.0448205861502));
#200448=CARTESIAN_POINT('Ctrl Pts',(-2.70108103008947,21.0330712885199,
27.0483730987044));
#200449=CARTESIAN_POINT('Ctrl Pts',(-2.71366789741901,21.0373310643665,
27.0518182255104));
#200450=CARTESIAN_POINT('Ctrl Pts',(-2.72646054423033,21.0416337741311,
27.0551463452412));
#200451=CARTESIAN_POINT('Ctrl Pts',(-2.73285686763601,21.0437851290134,
27.0568104051066));
#200452=CARTESIAN_POINT('Ctrl Pts',(-2.73930463749139,21.0459472206468,
27.0584452149876));
#200453=CARTESIAN_POINT('Ctrl Pts',(-2.74580332226494,21.0481200097164,
27.0600495806692));
#200454=CARTESIAN_POINT('Ctrl Pts',(-2.74905266465169,21.0492064042512,
27.06085176351));
#200455=CARTESIAN_POINT('Ctrl Pts',(-2.75231473587876,21.0502954733697,
27.061646335336));
#200456=CARTESIAN_POINT('Ctrl Pts',(-2.75558946512113,21.0513872162637,
27.0624331469935));
#200457=CARTESIAN_POINT('Ctrl Pts',(-2.75832124264575,21.0522979476493,
27.0630895048915));
#200458=CARTESIAN_POINT('Ctrl Pts',(-2.76224295736976,21.0536029986581,
27.0640183486945));
#200459=CARTESIAN_POINT('Ctrl Pts',(-2.76439876533406,21.0543202824384,
27.0645237309525));
#200460=CARTESIAN_POINT('Ctrl Pts',(-2.76482724079622,21.0544628454609,
27.0646241776992));
#200461=CARTESIAN_POINT('Ctrl Pts',(-2.76518591930624,21.0545821554487,
27.0647080781759));
#200462=CARTESIAN_POINT('Ctrl Pts',(-2.76545155500358,21.054670467308,27.0647701522871));
#200463=CARTESIAN_POINT('Ctrl Pts',(-2.77634481260503,21.0582919829495,
27.0673157035449));
#200464=CARTESIAN_POINT('Ctrl Pts',(-2.78953167739274,21.0625917407606,
27.070264564256));
#200465=CARTESIAN_POINT('Ctrl Pts',(-2.80504301882456,21.0675845410825,
27.0734640223523));
#200466=CARTESIAN_POINT('Ctrl Pts',(-2.82039962208958,21.072527534186,27.0766315632683));
#200467=CARTESIAN_POINT('Ctrl Pts',(-2.83803482351157,21.0781503410157,
27.0800447226032));
#200468=CARTESIAN_POINT('Ctrl Pts',(-2.85798266356627,21.0844628415785,
27.0835048313448));
#200469=CARTESIAN_POINT('Ctrl Pts',(-2.86707854253669,21.087341235478,27.0850825826327));
#200470=CARTESIAN_POINT('Ctrl Pts',(-2.87665529885286,21.0903629206238,
27.0866693986451));
#200471=CARTESIAN_POINT('Ctrl Pts',(-2.88671618902192,21.0935280171814,
27.0882429181306));
#200472=CARTESIAN_POINT('Ctrl Pts',(-2.90957380123597,21.100718886828,27.091817840191));
#200473=CARTESIAN_POINT('Ctrl Pts',(-2.93493240681777,21.1086548625809,
27.0953273908912));
#200474=CARTESIAN_POINT('Ctrl Pts',(-2.96279394125694,21.1172618062194,
27.0984601333493));
#200475=CARTESIAN_POINT('Ctrl Pts',(-2.99008592986949,21.1256928066112,
27.1015288362479));
#200476=CARTESIAN_POINT('Ctrl Pts',(-3.01978000642667,21.1347683054234,
27.104235277241));
#200477=CARTESIAN_POINT('Ctrl Pts',(-3.05186611831237,21.1443850812079,
27.1062519834556));
#200478=CARTESIAN_POINT('Ctrl Pts',(-3.05936174709164,21.1466316538557,
27.106723105703));
#200479=CARTESIAN_POINT('Ctrl Pts',(-3.06698784944293,21.1489075945267,
27.1071564608739));
#200480=CARTESIAN_POINT('Ctrl Pts',(-3.0747441610474,21.1512112564221,27.1075476598183));
#200481=CARTESIAN_POINT('Ctrl Pts',(-3.10604639274291,21.1605081699648,
27.1091264256832));
#200482=CARTESIAN_POINT('Ctrl Pts',(-3.13547599241397,21.1691928002515,
27.1098280928718));
#200483=CARTESIAN_POINT('Ctrl Pts',(-3.1630335385126,21.1772554204164,27.1099239863387));
#200484=CARTESIAN_POINT('Ctrl Pts',(-3.1917241439339,21.185649544225,27.1100238225728));
#200485=CARTESIAN_POINT('Ctrl Pts',(-3.21838584769719,21.1933700699633,
27.1094673864106));
#200486=CARTESIAN_POINT('Ctrl Pts',(-3.24303884421359,21.2004325698709,
27.1085147072146));
#200487=CARTESIAN_POINT('Ctrl Pts',(-3.26820959806606,21.2076433949989,
27.1075420200394));
#200488=CARTESIAN_POINT('Ctrl Pts',(-3.29128671421707,21.2141689207115,
27.1061563394556));
#200489=CARTESIAN_POINT('Ctrl Pts',(-3.31230697104048,21.2200428302617,
27.1045843201681));
#200490=CARTESIAN_POINT('Ctrl Pts',(-3.33391496922356,21.2260809785085,
27.1029683461011));
#200491=CARTESIAN_POINT('Ctrl Pts',(-3.35334977871895,21.2314311368983,
27.1011554901337));
#200492=CARTESIAN_POINT('Ctrl Pts',(-3.3706624646503,21.2361382515495,27.0993387837048));
#200493=CARTESIAN_POINT('Ctrl Pts',(-3.37655819684576,21.2377412314399,
27.0987201151386));
#200494=CARTESIAN_POINT('Ctrl Pts',(-3.38220789843586,21.2392696689567,
27.0981005554167));
#200495=CARTESIAN_POINT('Ctrl Pts',(-3.38761377873733,21.2407253838763,
27.0974863797636));
#200496=CARTESIAN_POINT('Ctrl Pts',(-3.39342496052015,21.2422902398388,
27.0968261567901));
#200497=CARTESIAN_POINT('Ctrl Pts',(-3.39895382889544,21.2437703187779,
27.0961723077295));
#200498=CARTESIAN_POINT('Ctrl Pts',(-3.4042027569303,21.245167171754,27.0955319659448));
#200499=CARTESIAN_POINT('Ctrl Pts',(-3.40420414991244,21.2451691816858,
27.0955461753119));
#200500=CARTESIAN_POINT('Ctrl Pts',(-2.19874924571686,19.1565245649946,
27.5091304603918));
#200501=CARTESIAN_POINT('Ctrl Pts',(-1.00863286359688,17.0944564062291,
27.7980432446631));
#200502=CARTESIAN_POINT('Ctrl Pts',(0.926768918524827,13.7410613523367,
28.0988842552414));
#200503=CARTESIAN_POINT('Ctrl Pts',(1.74529548587504,12.3228323480032,28.1766042392453));
#200504=CARTESIAN_POINT('Ctrl Pts',(2.58016677814801,10.8762834773588,28.2003016250067));
#200505=CARTESIAN_POINT('Ctrl Pts',(-6.37895642412751,26.8076711542534,
27.2769689479723));
#200506=CARTESIAN_POINT('Ctrl Pts',(-6.99848991004466,26.4725838249612,
27.2769689304512));
#200507=CARTESIAN_POINT('Ctrl Pts',(-7.59856330384465,26.1037787538488,
27.2769689399332));
#200508=CARTESIAN_POINT('Ctrl Pts',(-4.64983989094328,23.6107564520511,
28.2001656547825));
#200509=CARTESIAN_POINT('Ctrl Pts',(-5.18099017326106,23.3234729821492,
28.200165639761));
#200510=CARTESIAN_POINT('Ctrl Pts',(-5.69545655768322,23.0072819737623,
28.2001656478903));
#200511=CARTESIAN_POINT('Ctrl Pts',(-2.86581540631572,20.3123240396417,
28.2002959263257));
#200512=CARTESIAN_POINT('Ctrl Pts',(-3.30577590088708,20.0743624274429,
28.2002959138832));
#200513=CARTESIAN_POINT('Ctrl Pts',(-3.73191684906283,19.8124562267687,
28.2002959206168));
#200514=CARTESIAN_POINT('',(-2.86581540987726,20.3123240458103,28.200295938263));
#200515=CARTESIAN_POINT('',(-3.73192121477857,19.8124633301141,28.2002959362671));
#200516=CARTESIAN_POINT('Origin',(5.7352838194025,4.40896935238555,28.2002959440605));
#200517=CARTESIAN_POINT('',(-6.55776420859709,26.7092163988642,27.2771514961725));
#200518=CARTESIAN_POINT('Ctrl Pts',(-2.86581540970547,20.3123240459089,
28.2002959263255));
#200519=CARTESIAN_POINT('Ctrl Pts',(-3.79128621009348,21.9158511446474,
28.2002316319561));
#200520=CARTESIAN_POINT('Ctrl Pts',(-4.80198946196646,23.6670571821154,
28.017609489437));
#200521=CARTESIAN_POINT('Ctrl Pts',(-6.04896379523942,25.8276408914414,
27.5215126536669));
#200522=CARTESIAN_POINT('Ctrl Pts',(-6.3048973165972,26.2710869048504,27.4056044444943));
#200523=CARTESIAN_POINT('Ctrl Pts',(-6.5577627669314,26.7092169914617,27.2771506794379));
#200524=CARTESIAN_POINT('',(-6.99473902144241,26.4635095841324,27.2769704083947));
#200525=CARTESIAN_POINT('Origin',(5.70961045266877,4.38101572731739,27.2735481398414));
#200526=CARTESIAN_POINT('',(-7.42422219930567,26.2099689864951,27.2769695149299));
#200527=CARTESIAN_POINT('Origin',(5.74151082813415,4.39848201615348,27.2770329906497));
#200528=CARTESIAN_POINT('Ctrl Pts',(-7.42422212465563,26.2099688627497,
27.2769689459663));
#200529=CARTESIAN_POINT('Ctrl Pts',(-7.17124032132362,25.7716371758666,
27.4054950731851));
#200530=CARTESIAN_POINT('Ctrl Pts',(-6.91518674238217,25.3279831433936,
27.521464386718));
#200531=CARTESIAN_POINT('Ctrl Pts',(-5.66809258604369,23.167191821424,28.0176088929518));
#200532=CARTESIAN_POINT('Ctrl Pts',(-4.65739088213434,21.415988466124,28.2002311121176));
#200533=CARTESIAN_POINT('Ctrl Pts',(-3.73192121456631,19.8124633302363,
28.2002959203259));
#200534=CARTESIAN_POINT('Ctrl Pts',(-7.77859171194546,28.9237808171854,
26.589979567328));
#200535=CARTESIAN_POINT('Ctrl Pts',(-8.26001246836246,28.6583871902686,
26.5899795548679));
#200536=CARTESIAN_POINT('Ctrl Pts',(-8.73064726107925,28.3743051355704,
26.5899795954229));
#200537=CARTESIAN_POINT('Ctrl Pts',(-7.17093718398639,27.8215030027857,
26.9545953635172));
#200538=CARTESIAN_POINT('Ctrl Pts',(-7.63072070092144,27.5680373731271,
26.9545953516172));
#200539=CARTESIAN_POINT('Ctrl Pts',(-8.08020302444612,27.2967232586727,
26.9545953903494));
#200540=CARTESIAN_POINT('Ctrl Pts',(-6.55776495721552,26.7092161529677,
27.2771521311356));
#200541=CARTESIAN_POINT('Ctrl Pts',(-6.99571476351408,26.4677868295498,
27.2771521198007));
#200542=CARTESIAN_POINT('Ctrl Pts',(-7.42385254851882,26.2093565911988,
27.2771521566936));
#200543=CARTESIAN_POINT('',(-7.82203910719282,28.899779212138,26.5899795898889));
#200544=CARTESIAN_POINT('Origin',(3.13457977724248,9.91400324456407,-49.0927999802473));
#200545=CARTESIAN_POINT('',(-8.68814076816001,28.3999113170238,26.5899795713835));
#200546=CARTESIAN_POINT('Origin',(5.74151137351599,4.39848100457866,26.5899799757103));
#200547=CARTESIAN_POINT('Origin',(2.26772336248757,9.41711355735194,-49.0820654521369));
#200548=CARTESIAN_POINT('Origin',(5.74151137351606,4.3984810045788,26.5899799768943));
#200549=CARTESIAN_POINT('',(-10.7501152935437,31.9726140169725,23.7713118205333));
#200550=CARTESIAN_POINT('',(-9.88401365312683,32.4724819481605,23.7713118253462));
#200551=CARTESIAN_POINT('Origin',(5.74151139263421,4.39848097160507,23.7713123790039));
#200552=CARTESIAN_POINT('Ctrl Pts',(-10.7501152350414,31.9726139115733,
23.7713117969131));
#200553=CARTESIAN_POINT('Ctrl Pts',(-10.0156574140357,30.7000472793177,
24.7753155780774));
#200554=CARTESIAN_POINT('Ctrl Pts',(-9.32833260048554,29.5091463918918,
25.7148714309213));
#200555=CARTESIAN_POINT('Ctrl Pts',(-8.68814078920032,28.399911352672,26.5899795524177));
#200556=CARTESIAN_POINT('Ctrl Pts',(-7.82203910689368,28.8997792113535,
26.5899795923318));
#200557=CARTESIAN_POINT('Ctrl Pts',(-8.46223066476149,30.009014412533,25.7148714807064));
#200558=CARTESIAN_POINT('Ctrl Pts',(-9.14955552555853,31.1999153095617,
24.7753156060436));
#200559=CARTESIAN_POINT('Ctrl Pts',(-9.88401359141569,32.4724818446327,
23.7713118036425));
#200560=CARTESIAN_POINT('Ctrl Pts',(-7.68526267492966,30.5923342430103,
21.7255431807918));
#200561=CARTESIAN_POINT('Ctrl Pts',(-7.7937756909909,30.7803579836585,21.6555555873276));
#200562=CARTESIAN_POINT('Ctrl Pts',(-8.03318804234173,31.1951945400375,
21.4987580996821));
#200563=CARTESIAN_POINT('Ctrl Pts',(-8.40819997102599,31.8449871411798,
21.2448629073677));
#200564=CARTESIAN_POINT('Ctrl Pts',(-8.74499469682455,32.4285587378809,
21.0084510587961));
#200565=CARTESIAN_POINT('Ctrl Pts',(-8.951028638716,32.7855577828198,20.8598100574974));
#200566=CARTESIAN_POINT('Ctrl Pts',(-9.02153645274034,32.9077279985495,
20.8084701295834));
#200567=CARTESIAN_POINT('Ctrl Pts',(-7.44600572860023,30.5603363714989,
21.2685468154099));
#200568=CARTESIAN_POINT('Ctrl Pts',(-7.55384077587422,30.7471660154943,
21.1989977754039));
#200569=CARTESIAN_POINT('Ctrl Pts',(-7.7917568948066,31.1593682433472,21.0431831474522));
#200570=CARTESIAN_POINT('Ctrl Pts',(-8.1644237640657,31.8050351273844,20.7908805785119));
#200571=CARTESIAN_POINT('Ctrl Pts',(-8.49911113242094,32.3849020680652,
20.5559527289131));
#200572=CARTESIAN_POINT('Ctrl Pts',(-8.7038553398358,32.7396350610552,20.4082452312208));
#200573=CARTESIAN_POINT('Ctrl Pts',(-8.77392172488044,32.8610298294748,
20.3572277826417));
#200574=CARTESIAN_POINT('Ctrl Pts',(-7.70838491217184,30.2801148180575,
20.9225027814728));
#200575=CARTESIAN_POINT('Ctrl Pts',(-7.81570817856952,30.466043026326,20.8532956671359));
#200576=CARTESIAN_POINT('Ctrl Pts',(-8.0524948499874,30.8762566036692,20.6982464557392));
#200577=CARTESIAN_POINT('Ctrl Pts',(-8.42339158605213,31.5188091086777,
20.4471812569028));
#200578=CARTESIAN_POINT('Ctrl Pts',(-8.75648830354109,32.0958796261536,
20.2134036764378));
#200579=CARTESIAN_POINT('Ctrl Pts',(-8.96025903349077,32.4489021580241,
20.0664185658988));
#200580=CARTESIAN_POINT('Ctrl Pts',(-9.02999223538409,32.5697116112316,
20.0156505334947));
#200581=CARTESIAN_POINT('Ctrl Pts',(-8.15260621337146,30.0932103022967,
21.1091778081421));
#200582=CARTESIAN_POINT('Ctrl Pts',(-8.26020765755388,30.2796284249148,
21.0397992446909));
#200583=CARTESIAN_POINT('Ctrl Pts',(-8.49760826409799,30.6909228457616,
20.8843650985236));
#200584=CARTESIAN_POINT('Ctrl Pts',(-8.86946727354037,31.335168189606,20.6326738801994));
#200585=CARTESIAN_POINT('Ctrl Pts',(-9.20342877020403,31.9137588637166,
20.3983108637149));
#200586=CARTESIAN_POINT('Ctrl Pts',(-9.40772877702713,32.2677112770134,
20.2509565609524));
#200587=CARTESIAN_POINT('Ctrl Pts',(-9.47764313328484,32.3888389411674,
20.2000608874315));
#200588=CARTESIAN_POINT('',(-8.86880604185379,32.7139997888204,20.7002935089221));
#200589=CARTESIAN_POINT('',(-8.8335816344955,31.9751796894246,20.4325218281328));
#200590=CARTESIAN_POINT('Ctrl Pts',(-8.86880604192593,32.7139997887792,
20.700293508922));
#200591=CARTESIAN_POINT('Ctrl Pts',(-8.85700535215755,32.693552729937,20.6910075348257));
#200592=CARTESIAN_POINT('Ctrl Pts',(-8.84636895544932,32.6734351360196,
20.6818696467807));
#200593=CARTESIAN_POINT('Ctrl Pts',(-8.83679137038226,32.6537523120916,
20.6730070246832));
#200594=CARTESIAN_POINT('Ctrl Pts',(-8.82700801669606,32.6336466146029,
20.6639539945132));
#200595=CARTESIAN_POINT('Ctrl Pts',(-8.81832845471494,32.6139951781777,
20.6551883030689));
#200596=CARTESIAN_POINT('Ctrl Pts',(-8.81062003691295,32.5949012040391,
20.6467959941586));
#200597=CARTESIAN_POINT('Ctrl Pts',(-8.80261497201013,32.5750724264406,
20.638080719606));
#200598=CARTESIAN_POINT('Ctrl Pts',(-8.79565619539953,32.5558453585848,
20.6297679602693));
#200599=CARTESIAN_POINT('Ctrl Pts',(-8.78958962240314,32.5373170079351,
20.6219013198026));
#200600=CARTESIAN_POINT('Ctrl Pts',(-8.78312481378323,32.5175723776366,
20.6135182796367));
#200601=CARTESIAN_POINT('Ctrl Pts',(-8.77767206936099,32.4986216829032,
20.6056414815604));
#200602=CARTESIAN_POINT('Ctrl Pts',(-8.77305625884035,32.4805534143395,
20.5982687006797));
#200603=CARTESIAN_POINT('Ctrl Pts',(-8.7684404483197,32.4624851457757,20.590895919799));
#200604=CARTESIAN_POINT('Ctrl Pts',(-8.76466095851902,32.4452992046905,
20.584026080664));
#200605=CARTESIAN_POINT('Ctrl Pts',(-8.76156691378164,32.4290536878294,
20.5776159184582));
#200606=CARTESIAN_POINT('Ctrl Pts',(-8.76027874129919,32.4222900403841,
20.5749471158834));
#200607=CARTESIAN_POINT('Ctrl Pts',(-8.75910746560723,32.4156927413262,
20.5723653611052));
#200608=CARTESIAN_POINT('Ctrl Pts',(-8.75804112250892,32.4092673778939,
20.5698709273598));
#200609=CARTESIAN_POINT('Ctrl Pts',(-8.75517507953973,32.3919977320182,
20.5631665614672));
#200610=CARTESIAN_POINT('Ctrl Pts',(-8.75306495602836,32.3759723476968,
20.5570955730292));
#200611=CARTESIAN_POINT('Ctrl Pts',(-8.75149594210354,32.361278318144,20.5516345118554));
#200612=CARTESIAN_POINT('Ctrl Pts',(-8.75033499985914,32.3504059355741,
20.5475937723084));
#200613=CARTESIAN_POINT('Ctrl Pts',(-8.74947080003858,32.3402617483925,
20.5438859249625));
#200614=CARTESIAN_POINT('Ctrl Pts',(-8.74882786595258,32.3308706858329,
20.5404917960842));
#200615=CARTESIAN_POINT('Ctrl Pts',(-8.74791028934496,32.3174680377031,
20.5356477952298));
#200616=CARTESIAN_POINT('Ctrl Pts',(-8.74743866016882,32.305604622642,20.5314492366967));
#200617=CARTESIAN_POINT('Ctrl Pts',(-8.74721810430446,32.2953399143285,
20.5278493896646));
#200618=CARTESIAN_POINT('Ctrl Pts',(-8.74710782637228,32.2902075601717,
20.5260494661485));
#200619=CARTESIAN_POINT('Ctrl Pts',(-8.74706092672318,32.2854745446417,
20.52439921217));
#200620=CARTESIAN_POINT('Ctrl Pts',(-8.74705696274944,32.2811466931985,
20.5228932724337));
#200621=CARTESIAN_POINT('Ctrl Pts',(-8.74705498076256,32.2789827674768,
20.5221403025655));
#200622=CARTESIAN_POINT('Ctrl Pts',(-8.74706376489446,32.2769201243633,
20.5214234360165));
#200623=CARTESIAN_POINT('Ctrl Pts',(-8.74708104677605,32.2749593795993,
20.5207420302605));
#200624=CARTESIAN_POINT('Ctrl Pts',(-8.74709555299487,32.2733135522947,
20.5201700658624));
#200625=CARTESIAN_POINT('Ctrl Pts',(-8.74710344066528,32.2725070451137,
20.5198912870614));
#200626=CARTESIAN_POINT('Ctrl Pts',(-8.74713489056362,32.2706075255549,
20.5192297780349));
#200627=CARTESIAN_POINT('Ctrl Pts',(-8.74714090828009,32.2702440658702,
20.5191032029432));
#200628=CARTESIAN_POINT('Ctrl Pts',(-8.74714789646559,32.2698405590607,
20.5189626911146));
#200629=CARTESIAN_POINT('Ctrl Pts',(-8.74715626927528,32.2693834131482,
20.5188036515682));
#200630=CARTESIAN_POINT('Ctrl Pts',(-8.7474756446722,32.251945878717,20.5127371911876));
#200631=CARTESIAN_POINT('Ctrl Pts',(-8.74845809059255,32.2341834573572,
20.5066829207933));
#200632=CARTESIAN_POINT('Ctrl Pts',(-8.7502576127628,32.2161112671292,20.5006666882586));
#200633=CARTESIAN_POINT('Ctrl Pts',(-8.75196185544833,32.1989959470089,
20.4949689978042));
#200634=CARTESIAN_POINT('Ctrl Pts',(-8.75439966632252,32.1816023211121,
20.4893052820261));
#200635=CARTESIAN_POINT('Ctrl Pts',(-8.75770906287633,32.1639565488453,
20.4837407893172));
#200636=CARTESIAN_POINT('Ctrl Pts',(-8.76003142245309,32.1515736785708,
20.4798359224564));
#200637=CARTESIAN_POINT('Ctrl Pts',(-8.76278319853608,32.1390668841863,
20.4759808177091));
#200638=CARTESIAN_POINT('Ctrl Pts',(-8.76601108693577,32.1264514758619,
20.4722121754997));
#200639=CARTESIAN_POINT('Ctrl Pts',(-8.76946936755724,32.1129356361741,
20.4681745444827));
#200640=CARTESIAN_POINT('Ctrl Pts',(-8.77341784109,32.0992489638936,20.4642765906015));
#200641=CARTESIAN_POINT('Ctrl Pts',(-8.77805163131491,32.0854708784408,
20.4604755740349));
#200642=CARTESIAN_POINT('Ctrl Pts',(-8.78254178203098,32.0721198898852,
20.4567923824293));
#200643=CARTESIAN_POINT('Ctrl Pts',(-8.78767610841603,32.0586825874894,
20.4532000023052));
#200644=CARTESIAN_POINT('Ctrl Pts',(-8.79363788451611,32.0452459007557,
20.4497041214332));
#200645=CARTESIAN_POINT('Ctrl Pts',(-8.79931562324889,32.0324493791441,
20.4463747950883));
#200646=CARTESIAN_POINT('Ctrl Pts',(-8.8057445751349,32.0196530422198,20.4431331094732));
#200647=CARTESIAN_POINT('Ctrl Pts',(-8.81307819864384,32.0069515160862,
20.4400254997795));
#200648=CARTESIAN_POINT('Ctrl Pts',(-8.81924544143484,31.9962701120863,
20.4374121418047));
#200649=CARTESIAN_POINT('Ctrl Pts',(-8.82605270952457,31.9856559209527,
20.4348943474406));
#200650=CARTESIAN_POINT('Ctrl Pts',(-8.83358206397527,31.9751797992594,
20.4325227057378));
#200651=CARTESIAN_POINT('',(-7.71768271336803,30.719493168278,21.4901948537205));
#200652=CARTESIAN_POINT('Origin',(3.99906637965927,10.4183387483818,-50.5964870705832));
#200653=CARTESIAN_POINT('Origin',(-8.15073242002228,30.4695571961656,21.4901905089342));
#200654=CARTESIAN_POINT('Origin',(-9.05916485413471,31.9976756825758,21.0313999411436));
#200655=CARTESIAN_POINT('Origin',(-9.62086412377737,33.0162771565264,30.5340518814083));
#200656=CARTESIAN_POINT('',(-7.2526602857544,29.9138014471887,21.8475584526398));
#200657=CARTESIAN_POINT('Origin',(-9.18812714884197,33.2667546413396,30.5358714358857));
#200658=CARTESIAN_POINT('Origin',(-7.68574506816819,29.6638920595684,21.8476072652124));
#200659=CARTESIAN_POINT('Origin',(-4.41709697871325,24.0004332166946,24.7609668441977));
#200660=CARTESIAN_POINT('',(-4.00545253759354,24.2874634898708,24.741793716476));
#200661=CARTESIAN_POINT('',(-7.25266901722669,29.9137964085703,21.8475584540472));
#200662=CARTESIAN_POINT('Ctrl Pts',(-4.00545459359113,24.287462303426,24.741793716792));
#200663=CARTESIAN_POINT('Ctrl Pts',(-4.00079552580677,24.2793871831147,
24.7210787983956));
#200664=CARTESIAN_POINT('Ctrl Pts',(-3.99757212921566,24.2707005552864,
24.7007880119097));
#200665=CARTESIAN_POINT('Ctrl Pts',(-3.99565242763072,24.2615673801783,
24.6810901929808));
#200666=CARTESIAN_POINT('Ctrl Pts',(-3.99366495222991,24.2521117642633,
24.6606969553663));
#200667=CARTESIAN_POINT('Ctrl Pts',(-3.99307427591911,24.2421778827857,
24.6409393628945));
#200668=CARTESIAN_POINT('Ctrl Pts',(-3.99371218156105,24.2319344088106,
24.6219548325702));
#200669=CARTESIAN_POINT('Ctrl Pts',(-3.99436297076566,24.2214840508854,
24.6025868781622));
#200670=CARTESIAN_POINT('Ctrl Pts',(-3.99629183648153,24.210711737094,24.5840233479937));
#200671=CARTESIAN_POINT('Ctrl Pts',(-3.99930734311537,24.1997769555137,
24.5663600899195));
#200672=CARTESIAN_POINT('Ctrl Pts',(-4.00242018420063,24.1884892213135,
24.5481266976212));
#200673=CARTESIAN_POINT('Ctrl Pts',(-4.00669033132578,24.1770286033276,
24.5308524218682));
#200674=CARTESIAN_POINT('Ctrl Pts',(-4.01190337614892,24.1655458086026,
24.5145927628025));
#200675=CARTESIAN_POINT('Ctrl Pts',(-4.01445162654318,24.1599327672461,
24.5066446856171));
#200676=CARTESIAN_POINT('Ctrl Pts',(-4.01722518265204,24.1543140346979,
24.4989383245961));
#200677=CARTESIAN_POINT('Ctrl Pts',(-4.0201993263008,24.1487049480813,24.4914763105479));
#200678=CARTESIAN_POINT('Ctrl Pts',(-4.02677689080473,24.1362999894158,
24.4749734497153));
#200679=CARTESIAN_POINT('Ctrl Pts',(-4.03433482857545,24.1239453754933,
24.4596685594945));
#200680=CARTESIAN_POINT('Ctrl Pts',(-4.04261708313506,24.1117847581034,
24.4455509338679));
#200681=CARTESIAN_POINT('Ctrl Pts',(-4.05090398527181,24.0996173167978,
24.4314253861528));
#200682=CARTESIAN_POINT('Ctrl Pts',(-4.05991557172339,24.0876439362342,
24.4184876745512));
#200683=CARTESIAN_POINT('Ctrl Pts',(-4.0694150241087,24.0759745115675,24.4066851002346));
#200684=CARTESIAN_POINT('Ctrl Pts',(-4.07932344393786,24.0638026984911,
24.3943744051913));
#200685=CARTESIAN_POINT('Ctrl Pts',(-4.08976214623477,24.0519615538213,
24.3832981197333));
#200686=CARTESIAN_POINT('Ctrl Pts',(-4.1004913087114,24.0405398361036,24.3733607435116));
#200687=CARTESIAN_POINT('Ctrl Pts',(-4.11031747766802,24.030079399111,24.3642597220709));
#200688=CARTESIAN_POINT('Ctrl Pts',(-4.12038754782597,24.0199701468885,
24.3561131284076));
#200689=CARTESIAN_POINT('Ctrl Pts',(-4.13054134032192,24.0102566042389,
24.3488294766537));
#200690=CARTESIAN_POINT('Ctrl Pts',(-4.14242122923449,23.998891805552,24.3403076387544));
#200691=CARTESIAN_POINT('Ctrl Pts',(-4.15441512662035,23.9880697442273,
24.3329664249872));
#200692=CARTESIAN_POINT('Ctrl Pts',(-4.16630802094562,23.9778299778511,
24.3266412834459));
#200693=CARTESIAN_POINT('Ctrl Pts',(-4.17855253939852,23.9672874635634,
24.3201291334005));
#200694=CARTESIAN_POINT('Ctrl Pts',(-4.19068998629832,23.9573617753418,
24.3146932577061));
#200695=CARTESIAN_POINT('Ctrl Pts',(-4.20253250590818,23.9480649577165,
24.3101464403428));
#200696=CARTESIAN_POINT('Ctrl Pts',(-4.21491661174959,23.9383429747895,
24.3053916863443));
#200697=CARTESIAN_POINT('Ctrl Pts',(-4.22697824256789,23.929308259382,24.3016084037522));
#200698=CARTESIAN_POINT('Ctrl Pts',(-4.23855293005234,23.9209476023879,
24.2985863551061));
#200699=CARTESIAN_POINT('Ctrl Pts',(-4.24361319308229,23.9172924606357,
24.2972651651337));
#200700=CARTESIAN_POINT('Ctrl Pts',(-4.24858101112301,23.9137658549417,
24.2960895878475));
#200701=CARTESIAN_POINT('Ctrl Pts',(-4.25344538127215,23.9103655034486,
24.2950428033615));
#200702=CARTESIAN_POINT('Ctrl Pts',(-4.26524185896869,23.9021193853864,
24.2925042691907));
#200703=CARTESIAN_POINT('Ctrl Pts',(-4.27642710053918,23.8946168397383,
24.2907211652161));
#200704=CARTESIAN_POINT('Ctrl Pts',(-4.28687769556317,23.8878112840652,
24.2894715165891));
#200705=CARTESIAN_POINT('Ctrl Pts',(-4.29802639862866,23.880551111872,24.288138390442));
#200706=CARTESIAN_POINT('Ctrl Pts',(-4.30833938914365,23.8740834985658,
24.2874115342406));
#200707=CARTESIAN_POINT('Ctrl Pts',(-4.31771772215357,23.8683421109187,
24.2870577620391));
#200708=CARTESIAN_POINT('Ctrl Pts',(-4.32709605516349,23.8626007232717,
24.2867039898377));
#200709=CARTESIAN_POINT('Ctrl Pts',(-4.33554061797544,23.8575849133204,
24.2867230498281));
#200710=CARTESIAN_POINT('Ctrl Pts',(-4.34299117406102,23.8532291720075,
24.2869246912295));
#200711=CARTESIAN_POINT('Origin',(-3.94614726864923,23.1844370520754,25.202088906866));
#200712=CARTESIAN_POINT('',(-3.51603519293008,23.4394628622844,25.1992558766318));
#200713=CARTESIAN_POINT('',(-4.00545526999565,24.2874619128257,24.7417937163924));
#200714=CARTESIAN_POINT('Ctrl Pts',(-3.51603540432023,23.4394632202709,
25.1992557396039));
#200715=CARTESIAN_POINT('Ctrl Pts',(-3.51325935584729,23.4346477874583,
25.1823928313781));
#200716=CARTESIAN_POINT('Ctrl Pts',(-3.51127263993054,23.4293347646355,
25.1655502399397));
#200717=CARTESIAN_POINT('Ctrl Pts',(-3.50684336541839,23.4072117759399,
25.1005642820737));
#200718=CARTESIAN_POINT('Ctrl Pts',(-3.51032272254031,23.3872473739483,
25.0533928615484));
#200719=CARTESIAN_POINT('Ctrl Pts',(-3.53334479682985,23.3356315747535,
24.9526111151956));
#200720=CARTESIAN_POINT('Ctrl Pts',(-3.55667007530364,23.3027333543325,
24.901497326138));
#200721=CARTESIAN_POINT('Ctrl Pts',(-3.6218798464693,23.2322954789802,24.815218926395));
#200722=CARTESIAN_POINT('Ctrl Pts',(-3.66317002283132,23.1954119645401,
24.7808791147695));
#200723=CARTESIAN_POINT('Ctrl Pts',(-3.73678024302869,23.1391190480841,
24.7445482675585));
#200724=CARTESIAN_POINT('Ctrl Pts',(-3.76433393037637,23.1196060996882,
24.7350487994976));
#200725=CARTESIAN_POINT('Ctrl Pts',(-3.82017456729026,23.0829054451141,
24.7232812237623));
#200726=CARTESIAN_POINT('Ctrl Pts',(-3.84817387419591,23.0657425087415,
24.7206415001748));
#200727=CARTESIAN_POINT('Ctrl Pts',(-3.87671486952895,23.0494456487669,
24.7211032488837));
#200728=CARTESIAN_POINT('Ctrl Pts',(-4.16082729632322,23.1777654687284,
24.7075589100832));
#200729=CARTESIAN_POINT('Ctrl Pts',(-4.07966961639247,23.0371734340795,
24.7408315590911));
#200730=CARTESIAN_POINT('Ctrl Pts',(-3.91068347740287,22.744434635063,24.8089502910925));
#200731=CARTESIAN_POINT('Ctrl Pts',(-3.74146612560715,22.4512981510024,
24.8747472464358));
#200732=CARTESIAN_POINT('Ctrl Pts',(-3.6535125398342,22.2989363300036,24.9082956936621));
#200733=CARTESIAN_POINT('Ctrl Pts',(-3.72727504472465,23.3826684089071,
24.5160825317448));
#200734=CARTESIAN_POINT('Ctrl Pts',(-3.64632432501914,23.2424462469424,
24.5492823759923));
#200735=CARTESIAN_POINT('Ctrl Pts',(-3.47776884862554,22.9504776604261,
24.617253212371));
#200736=CARTESIAN_POINT('Ctrl Pts',(-3.30898214522477,22.6581125962191,
24.6829098626928));
#200737=CARTESIAN_POINT('Ctrl Pts',(-3.22125222028177,22.5061517776514,
24.7163875168752));
#200738=CARTESIAN_POINT('Ctrl Pts',(-3.44603538366854,23.6292417334273,
24.8720626189546));
#200739=CARTESIAN_POINT('Ctrl Pts',(-3.36470353243975,23.4883382289816,
24.905433291452));
#200740=CARTESIAN_POINT('Ctrl Pts',(-3.19535489901043,23.194950706196,24.9737547411252));
#200741=CARTESIAN_POINT('Ctrl Pts',(-3.02577492485113,22.9011642043535,
25.0397519927729));
#200742=CARTESIAN_POINT('Ctrl Pts',(-2.93763296785059,22.7484644083421,
25.0734038785699));
#200743=CARTESIAN_POINT('Ctrl Pts',(-3.65955892978008,23.6172461836844,
25.3420411033537));
#200744=CARTESIAN_POINT('Ctrl Pts',(-3.57772193880145,23.4754397568022,
25.3756182283831));
#200745=CARTESIAN_POINT('Ctrl Pts',(-3.40732211391042,23.1801719110018,
25.4443618773706));
#200746=CARTESIAN_POINT('Ctrl Pts',(-3.23669087359313,22.8845019270226,
25.5107659036076));
#200747=CARTESIAN_POINT('Ctrl Pts',(-3.14800290138827,22.7308229846426,
25.5446248936896));
#200748=CARTESIAN_POINT('',(-3.58404784259577,22.5477675071537,24.835746140752));
#200749=CARTESIAN_POINT('Ctrl Pts',(-3.58404784336008,22.547767508641,24.8357461493898));
#200750=CARTESIAN_POINT('Ctrl Pts',(-3.62161500776054,22.6136603303434,
24.8210758750256));
#200751=CARTESIAN_POINT('Ctrl Pts',(-3.66651847918205,22.6913283983148,
24.8036118585829));
#200752=CARTESIAN_POINT('Ctrl Pts',(-3.71873409568592,22.780752203147,24.7832023459536));
#200753=CARTESIAN_POINT('Ctrl Pts',(-3.76552556313159,22.8608866788621,
24.7649129699064));
#200754=CARTESIAN_POINT('Ctrl Pts',(-3.81818922822952,22.950461074171,24.7442576481008));
#200755=CARTESIAN_POINT('Ctrl Pts',(-3.87671538487282,23.0494463817329,
24.721095862597));
#200756=CARTESIAN_POINT('',(-3.42556675444932,23.2827119092441,25.2356525121437));
#200757=CARTESIAN_POINT('Origin',(-2.56119698812491,21.7850520180973,17.3028662594999));
#200758=CARTESIAN_POINT('Ctrl Pts',(-3.42556683846187,23.2827118714997,
25.2356525104315));
#200759=CARTESIAN_POINT('Ctrl Pts',(-3.42286621256988,23.2780237371161,
25.2064878727338));
#200760=CARTESIAN_POINT('Ctrl Pts',(-3.42126580636187,23.2699628080315,
25.1780237010919));
#200761=CARTESIAN_POINT('Ctrl Pts',(-3.42021207471873,23.2470930072132,
25.1221213442238));
#200762=CARTESIAN_POINT('Ctrl Pts',(-3.42084666768905,23.232232292076,25.0952007931149));
#200763=CARTESIAN_POINT('Ctrl Pts',(-3.42597677226017,23.1785031002413,
25.0181794551236));
#200764=CARTESIAN_POINT('Ctrl Pts',(-3.43374386670895,23.1318054651233,
24.9749401166946));
#200765=CARTESIAN_POINT('Ctrl Pts',(-3.4563360082668,23.0198515876252,24.9005904047233));
#200766=CARTESIAN_POINT('Ctrl Pts',(-3.47197787558798,22.9530606487809,
24.8722289764109));
#200767=CARTESIAN_POINT('Ctrl Pts',(-3.5249685172284,22.7445461156329,24.8161984170849));
#200768=CARTESIAN_POINT('Ctrl Pts',(-3.56254460219247,22.6181085629842,
24.8257904502157));
#200769=CARTESIAN_POINT('Ctrl Pts',(-3.58334160691008,22.5500901675511,
24.8354114828868));
#200770=CARTESIAN_POINT('Ctrl Pts',(-3.58380291677619,22.5485693388076,
24.8356297453019));
#200771=CARTESIAN_POINT('Ctrl Pts',(-3.5840478418298,22.5477675107645,24.8357461454805));
#200772=CARTESIAN_POINT('Ctrl Pts',(2.09922266806579,25.0796552034097,24.7181705254634));
#200773=CARTESIAN_POINT('Ctrl Pts',(-1.54797820614369,24.4373242376312,
24.7181705383072));
#200774=CARTESIAN_POINT('Ctrl Pts',(-4.75544001431995,22.5861483854974,
24.718170527661));
#200775=CARTESIAN_POINT('Ctrl Pts',(3.28713203766645,18.3346214056506,26.1013678695639));
#200776=CARTESIAN_POINT('Ctrl Pts',(0.829442590057775,17.9017826092933,
26.1013678782188));
#200777=CARTESIAN_POINT('Ctrl Pts',(-1.33192589811775,16.6543560171281,
26.1013678710448));
#200778=CARTESIAN_POINT('Ctrl Pts',(4.4989036765932,11.4540959210882,26.2004791575451));
#200779=CARTESIAN_POINT('Ctrl Pts',(3.25462011499253,11.2349574942807,26.2004791619269));
#200780=CARTESIAN_POINT('Ctrl Pts',(2.16035847708899,10.60340805078,26.2004791582949));
#200781=CARTESIAN_POINT('',(2.20235679467038,24.4940523051484,24.8357708943232));
#200782=CARTESIAN_POINT('',(2.54699591426359,22.5371668933636,25.1928669380771));
#200783=CARTESIAN_POINT('Origin',(4.68417915940108,10.4020885252061,-49.0773411995823));
#200784=CARTESIAN_POINT('Origin',(5.74151139696774,4.39848095227219,25.1928166101962));
#200785=CARTESIAN_POINT('Origin',(5.74151140059698,4.39848095752254,24.835746139515));
#200786=CARTESIAN_POINT('Ctrl Pts',(-9.03018427435917,-24.1061821846543,
20.808468269446));
#200787=CARTESIAN_POINT('Ctrl Pts',(-8.96978362355995,-24.0015985282548,
20.852426438237));
#200788=CARTESIAN_POINT('Ctrl Pts',(-8.77896383636134,-23.6711941641659,
20.9902053294208));
#200789=CARTESIAN_POINT('Ctrl Pts',(-8.45283032814706,-23.1064934638994,
21.2197996865736));
#200790=CARTESIAN_POINT('Ctrl Pts',(-8.06756140009369,-22.4393984518758,
21.481442587077));
#200791=CARTESIAN_POINT('Ctrl Pts',(-7.81263377955035,-21.9979891956052,
21.6485698765665));
#200792=CARTESIAN_POINT('Ctrl Pts',(-7.69328005726742,-21.7913270505002,
21.7255106565948));
#200793=CARTESIAN_POINT('Ctrl Pts',(-8.78255370858405,-24.0595568159137,
20.3572269847317));
#200794=CARTESIAN_POINT('Ctrl Pts',(-8.72253122847489,-23.955637011035,
20.4009090286421));
#200795=CARTESIAN_POINT('Ctrl Pts',(-8.53290602479987,-23.6273299799504,
20.5378225739904));
#200796=CARTESIAN_POINT('Ctrl Pts',(-8.20881338530285,-23.0662142607304,
20.7659755711729));
#200797=CARTESIAN_POINT('Ctrl Pts',(-7.82595393342696,-22.4033549598903,
21.0259770551779));
#200798=CARTESIAN_POINT('Ctrl Pts',(-7.57261963986863,-21.9647488939088,
21.1920566510308));
#200799=CARTESIAN_POINT('Ctrl Pts',(-7.45401165698034,-21.7593992759097,
21.2685152858907));
#200800=CARTESIAN_POINT('Ctrl Pts',(-9.03853426365117,-23.768158403216,
20.0156505813888));
#200801=CARTESIAN_POINT('Ctrl Pts',(-8.97879721989511,-23.6647396811878,
20.05911906031));
#200802=CARTESIAN_POINT('Ctrl Pts',(-8.79007367329045,-23.3380157561956,
20.1953630129197));
#200803=CARTESIAN_POINT('Ctrl Pts',(-8.46752149268582,-22.7796061131636,
20.4223990233731));
#200804=CARTESIAN_POINT('Ctrl Pts',(-8.08648079099989,-22.1199442076792,
20.681125535646));
#200805=CARTESIAN_POINT('Ctrl Pts',(-7.83434923519408,-21.6834542591931,
20.8463893154881));
#200806=CARTESIAN_POINT('Ctrl Pts',(-7.71630419104916,-21.4790954846825,
20.9224720373065));
#200807=CARTESIAN_POINT('Ctrl Pts',(-9.48613067317226,-23.5871503496392,
20.2000606067483));
#200808=CARTESIAN_POINT('Ctrl Pts',(-9.42623843524032,-23.4834592106381,
20.2436383789079));
#200809=CARTESIAN_POINT('Ctrl Pts',(-9.23702465787152,-23.1558746358999,
20.3802246073359));
#200810=CARTESIAN_POINT('Ctrl Pts',(-8.91363497796384,-22.5959939349653,
20.6078294150484));
#200811=CARTESIAN_POINT('Ctrl Pts',(-8.53160556371776,-21.9345940476072,
20.8672013668495));
#200812=CARTESIAN_POINT('Ctrl Pts',(-8.27882023071794,-21.4969539681999,
21.032875544369));
#200813=CARTESIAN_POINT('Ctrl Pts',(-8.16046920151884,-21.292056688348,
21.1091467568308));
#200814=CARTESIAN_POINT('',(-8.95143123052506,-23.0303309610906,20.4287190594164));
#200815=CARTESIAN_POINT('',(-8.84191778230665,-23.1736926661796,20.4324545820708));
#200816=CARTESIAN_POINT('Origin',(-9.02840145619933,-23.1757368885488,20.894546000655));
#200817=CARTESIAN_POINT('Origin',(3.56963893617745,-1.37870980334085,-50.5843971956818));
#200818=CARTESIAN_POINT('',(-8.87739345580641,-23.9125003046829,20.7002926552335));
#200819=CARTESIAN_POINT('Origin',(3.99667077398384,-1.62181517032366,-50.5914735274011));
#200820=CARTESIAN_POINT('',(-8.82963681721513,-23.1928763048234,20.4366571907192));
#200821=CARTESIAN_POINT('Ctrl Pts',(-8.82964151455858,-23.1928771247819,
20.4366659734115));
#200822=CARTESIAN_POINT('Ctrl Pts',(-8.82456765195677,-23.2028215521597,
20.4384512640792));
#200823=CARTESIAN_POINT('Ctrl Pts',(-8.81973350238987,-23.2127727677107,
20.4404077462095));
#200824=CARTESIAN_POINT('Ctrl Pts',(-8.81519382217733,-23.2225732253537,
20.4425124849869));
#200825=CARTESIAN_POINT('Ctrl Pts',(-8.81038972616397,-23.2329445152437,
20.4447398152604));
#200826=CARTESIAN_POINT('Ctrl Pts',(-8.80591505069224,-23.2431462109078,
20.4471334651586));
#200827=CARTESIAN_POINT('Ctrl Pts',(-8.80177805997994,-23.2529954117199,
20.4496508212718));
#200828=CARTESIAN_POINT('Ctrl Pts',(-8.80100481545374,-23.2548363248728,
20.4501213400548));
#200829=CARTESIAN_POINT('Ctrl Pts',(-8.80024323037084,-23.2566649472304,
20.4505961329336));
#200830=CARTESIAN_POINT('Ctrl Pts',(-8.79949318291716,-23.2584801160131,
20.4510748555708));
#200831=CARTESIAN_POINT('Ctrl Pts',(-8.79611028272483,-23.2666669777829,
20.4532340134932));
#200832=CARTESIAN_POINT('Ctrl Pts',(-8.79296327319546,-23.274579904604,
20.455473781806));
#200833=CARTESIAN_POINT('Ctrl Pts',(-8.79003272602027,-23.28210259641,20.4577573499438));
#200834=CARTESIAN_POINT('Ctrl Pts',(-8.78550471637639,-23.2937259619486,
20.4612857075958));
#200835=CARTESIAN_POINT('Ctrl Pts',(-8.78148929131414,-23.3054258717793,
20.4649406496462));
#200836=CARTESIAN_POINT('Ctrl Pts',(-8.77790857293566,-23.3171724662416,
20.4687072499507));
#200837=CARTESIAN_POINT('Ctrl Pts',(-8.77740028007958,-23.3188399277444,
20.4692419292592));
#200838=CARTESIAN_POINT('Ctrl Pts',(-8.77690069038252,-23.3205083945266,
20.4697788572119));
#200839=CARTESIAN_POINT('Ctrl Pts',(-8.77640952545265,-23.3221778450572,
20.4703179898743));
#200840=CARTESIAN_POINT('Ctrl Pts',(-8.7763828699487,-23.3222684460805,
20.4703472485855));
#200841=CARTESIAN_POINT('Ctrl Pts',(-8.77635623925429,-23.3223590500049,
20.4703765137899));
#200842=CARTESIAN_POINT('Ctrl Pts',(-8.77632963332378,-23.3224496568285,
20.4704057854807));
#200843=CARTESIAN_POINT('Ctrl Pts',(-8.774384301479,-23.3290745083544,20.4725460283162));
#200844=CARTESIAN_POINT('Ctrl Pts',(-8.77257142593614,-23.335714675365,
20.4747209513718));
#200845=CARTESIAN_POINT('Ctrl Pts',(-8.77088791977909,-23.3423636473485,
20.4769277762953));
#200846=CARTESIAN_POINT('Ctrl Pts',(-8.77003465420517,-23.3457336016976,
20.4780462799177));
#200847=CARTESIAN_POINT('Ctrl Pts',(-8.7692146133081,-23.3491058179578,
20.4791729696379));
#200848=CARTESIAN_POINT('Ctrl Pts',(-8.76842730825913,-23.3524797164527,
20.4803074913934));
#200849=CARTESIAN_POINT('Ctrl Pts',(-8.76794400697138,-23.3545508443967,
20.4810039378676));
#200850=CARTESIAN_POINT('Ctrl Pts',(-8.76734572665507,-23.3571909648458,
20.4818946791968));
#200851=CARTESIAN_POINT('Ctrl Pts',(-8.76686955886922,-23.3593530429087,
20.4826282065412));
#200852=CARTESIAN_POINT('Ctrl Pts',(-8.76657004218773,-23.360713022449,
20.4830896062464));
#200853=CARTESIAN_POINT('Ctrl Pts',(-8.76631751644927,-23.3618839541874,
20.4834883389416));
#200854=CARTESIAN_POINT('Ctrl Pts',(-8.76616307546501,-23.3626058985142,
20.4837341675763));
#200855=CARTESIAN_POINT('Ctrl Pts',(-8.76454791691004,-23.3701560611937,
20.4863050669031));
#200856=CARTESIAN_POINT('Ctrl Pts',(-8.7629837747101,-23.3786723979538,
20.4891490066368));
#200857=CARTESIAN_POINT('Ctrl Pts',(-8.76156894549698,-23.3881335123246,
20.4922901134554));
#200858=CARTESIAN_POINT('Ctrl Pts',(-8.76018088839052,-23.3974155987528,
20.4953717826784));
#200859=CARTESIAN_POINT('Ctrl Pts',(-8.75893662413327,-23.4076076768833,
20.4987396023251));
#200860=CARTESIAN_POINT('Ctrl Pts',(-8.75793907829751,-23.418676740504,
20.5024162098496));
#200861=CARTESIAN_POINT('Ctrl Pts',(-8.7569319123952,-23.4298525512284,
20.5061282735986));
#200862=CARTESIAN_POINT('Ctrl Pts',(-8.75617707775058,-23.4419215249806,
20.5101552663632));
#200863=CARTESIAN_POINT('Ctrl Pts',(-8.75577723672927,-23.4548500645421,
20.5145182379991));
#200864=CARTESIAN_POINT('Ctrl Pts',(-8.7557422878962,-23.4559801071012,
20.5148995914853));
#200865=CARTESIAN_POINT('Ctrl Pts',(-8.75571004410408,-23.457116722246,
20.5152835094982));
#200866=CARTESIAN_POINT('Ctrl Pts',(-8.75568056913439,-23.4582598915333,
20.5156700045993));
#200867=CARTESIAN_POINT('Ctrl Pts',(-8.75554143615715,-23.4636560818641,
20.5174944072933));
#200868=CARTESIAN_POINT('Ctrl Pts',(-8.75546399571017,-23.4691983211116,
20.5193762452088));
#200869=CARTESIAN_POINT('Ctrl Pts',(-8.75545637070583,-23.4748832045837,
20.5213167470401));
#200870=CARTESIAN_POINT('Ctrl Pts',(-8.75545175053471,-23.4783278104196,
20.5224925431607));
#200871=CARTESIAN_POINT('Ctrl Pts',(-8.75547275738785,-23.4818248016607,
20.5236898878035));
#200872=CARTESIAN_POINT('Ctrl Pts',(-8.75552119936525,-23.4853733896058,
20.5249090031635));
#200873=CARTESIAN_POINT('Ctrl Pts',(-8.7555526207098,-23.487675141319,20.5256997686488));
#200874=CARTESIAN_POINT('Ctrl Pts',(-8.7555822440342,-23.489347777375,20.5262763604968));
#200875=CARTESIAN_POINT('Ctrl Pts',(-8.75563442084978,-23.4916581059726,
20.5270729271509));
#200876=CARTESIAN_POINT('Ctrl Pts',(-8.75566268451687,-23.4929095882183,
20.5275044194616));
#200877=CARTESIAN_POINT('Ctrl Pts',(-8.75569807015271,-23.4943480584147,
20.5280005842896));
#200878=CARTESIAN_POINT('Ctrl Pts',(-8.7557506043374,-23.4961732215497,
20.528631904907));
#200879=CARTESIAN_POINT('Ctrl Pts',(-8.75613756997279,-23.5096173325852,
20.5332821985256));
#200880=CARTESIAN_POINT('Ctrl Pts',(-8.75683609019518,-23.5222303102176,
20.5377577369257));
#200881=CARTESIAN_POINT('Ctrl Pts',(-8.75772734571895,-23.5340403881884,
20.5420247035952));
#200882=CARTESIAN_POINT('Ctrl Pts',(-8.75889855738825,-23.5495601810715,
20.5476319857075));
#200883=CARTESIAN_POINT('Ctrl Pts',(-8.76040168104361,-23.5636932105719,
20.5528784661691));
#200884=CARTESIAN_POINT('Ctrl Pts',(-8.76203084071,-23.5764891109544,20.5577105108387));
#200885=CARTESIAN_POINT('Ctrl Pts',(-8.76299403612083,-23.584054331712,
20.5605673230632));
#200886=CARTESIAN_POINT('Ctrl Pts',(-8.7640022330513,-23.5911523282726,
20.5632797449681));
#200887=CARTESIAN_POINT('Ctrl Pts',(-8.76502063724906,-23.5977934188672,
20.5658401273945));
#200888=CARTESIAN_POINT('Ctrl Pts',(-8.76593422834226,-23.6037510153006,
20.5681369979152));
#200889=CARTESIAN_POINT('Ctrl Pts',(-8.76685612075542,-23.6093409270774,
20.5703115603802));
#200890=CARTESIAN_POINT('Ctrl Pts',(-8.76776485803148,-23.6145700469505,
20.5723596699611));
#200891=CARTESIAN_POINT('Ctrl Pts',(-8.7688712295723,-23.6209364077939,
20.574853207106));
#200892=CARTESIAN_POINT('Ctrl Pts',(-8.76995798637956,-23.6267679840395,
20.5771592764677));
#200893=CARTESIAN_POINT('Ctrl Pts',(-8.77099326789184,-23.6320751239819,
20.5792724750321));
#200894=CARTESIAN_POINT('Ctrl Pts',(-8.77193608177777,-23.6369082492459,
20.5811969302906));
#200895=CARTESIAN_POINT('Ctrl Pts',(-8.77283629306879,-23.6413064405392,
20.5829614748461));
#200896=CARTESIAN_POINT('Ctrl Pts',(-8.77367426165063,-23.6452765508141,
20.5845632953779));
#200897=CARTESIAN_POINT('Ctrl Pts',(-8.77409324594154,-23.6472616059515,
20.5853642056439));
#200898=CARTESIAN_POINT('Ctrl Pts',(-8.77449672737799,-23.6491396180698,
20.5861244606738));
#200899=CARTESIAN_POINT('Ctrl Pts',(-8.77488263736924,-23.6509113468876,
20.5868437862871));
#200900=CARTESIAN_POINT('Ctrl Pts',(-8.77507559236486,-23.6517972112964,
20.5872034490938));
#200901=CARTESIAN_POINT('Ctrl Pts',(-8.77526415795852,-23.6526565035345,
20.5875528811282));
#200902=CARTESIAN_POINT('Ctrl Pts',(-8.77544809740965,-23.6534893101766,
20.5878920542213));
#200903=CARTESIAN_POINT('Ctrl Pts',(-8.77554006713519,-23.6539057134976,
20.5880616407678));
#200904=CARTESIAN_POINT('Ctrl Pts',(-8.77563088053848,-23.6543154953343,
20.5882286626713));
#200905=CARTESIAN_POINT('Ctrl Pts',(-8.77572050945471,-23.6547186660886,
20.5883931166885));
#200906=CARTESIAN_POINT('Ctrl Pts',(-8.77576532391284,-23.6549202514658,
20.5884753436972));
#200907=CARTESIAN_POINT('Ctrl Pts',(-8.77580984244869,-23.6551201839961,
20.5885569287583));
#200908=CARTESIAN_POINT('Ctrl Pts',(-8.77585387676768,-23.6553176524945,
20.5886375467872));
#200909=CARTESIAN_POINT('Ctrl Pts',(-8.77589791108667,-23.6555151209928,
20.5887181648161));
#200910=CARTESIAN_POINT('Ctrl Pts',(-8.77594090160568,-23.6557121032315,
20.5887983733675));
#200911=CARTESIAN_POINT('Ctrl Pts',(-8.77622754782622,-23.656985707081,
20.5893191045532));
#200912=CARTESIAN_POINT('Ctrl Pts',(-8.77957540479965,-23.6718606407909,
20.5954009343717));
#200913=CARTESIAN_POINT('Ctrl Pts',(-8.78318116658959,-23.6860086954281,
20.6012825714664));
#200914=CARTESIAN_POINT('Ctrl Pts',(-8.786940336857,-23.6994541284345,20.6069359209486));
#200915=CARTESIAN_POINT('Ctrl Pts',(-8.79231695629527,-23.7186846956385,
20.6150217235475));
#200916=CARTESIAN_POINT('Ctrl Pts',(-8.79800587719829,-23.7364777326349,
20.6226393761644));
#200917=CARTESIAN_POINT('Ctrl Pts',(-8.80375352789966,-23.7528974443914,
20.629739594252));
#200918=CARTESIAN_POINT('Ctrl Pts',(-8.80823764619822,-23.765707535639,
20.6352789388476));
#200919=CARTESIAN_POINT('Ctrl Pts',(-8.81275838649874,-23.7776821652784,
20.6405042443605));
#200920=CARTESIAN_POINT('Ctrl Pts',(-8.81721360950385,-23.7888524768132,
20.6454041874442));
#200921=CARTESIAN_POINT('Ctrl Pts',(-8.82335337960482,-23.8042463515309,
20.6521568290083));
#200922=CARTESIAN_POINT('Ctrl Pts',(-8.82936715057209,-23.8181130870058,
20.6582911850234));
#200923=CARTESIAN_POINT('Ctrl Pts',(-8.83503860352591,-23.8305216993504,
20.6637989020596));
#200924=CARTESIAN_POINT('Ctrl Pts',(-8.83649861206028,-23.8337160624299,
20.6652167598719));
#200925=CARTESIAN_POINT('Ctrl Pts',(-8.83793618412203,-23.8368137440499,
20.6665931830227));
#200926=CARTESIAN_POINT('Ctrl Pts',(-8.8393481400201,-23.8398157998078,
20.6679281957234));
#200927=CARTESIAN_POINT('Ctrl Pts',(-8.84493099788497,-23.8516858947742,
20.6732068210443));
#200928=CARTESIAN_POINT('Ctrl Pts',(-8.85010944003166,-23.862062455394,
20.6778375653751));
#200929=CARTESIAN_POINT('Ctrl Pts',(-8.8547295675173,-23.8710227234694,
20.6818373559604));
#200930=CARTESIAN_POINT('Ctrl Pts',(-8.85682378984296,-23.8750842549977,
20.6836503905071));
#200931=CARTESIAN_POINT('Ctrl Pts',(-8.85880397813075,-23.8788545293711,
20.6853338640021));
#200932=CARTESIAN_POINT('Ctrl Pts',(-8.86065901531063,-23.8823394099463,
20.6868895344871));
#200933=CARTESIAN_POINT('Ctrl Pts',(-8.86493317805976,-23.8903688698952,
20.6904739310206));
#200934=CARTESIAN_POINT('Ctrl Pts',(-8.86853976811544,-23.896884790438,
20.693380203085));
#200935=CARTESIAN_POINT('Ctrl Pts',(-8.87137954115103,-23.9019413791897,
20.6956277539933));
#200936=CARTESIAN_POINT('Ctrl Pts',(-8.87410725412723,-23.9067984302922,
20.6977866144728));
#200937=CARTESIAN_POINT('Ctrl Pts',(-8.87612795067001,-23.9103089481998,
20.6993379019199));
#200938=CARTESIAN_POINT('Ctrl Pts',(-8.87739345580645,-23.912500304683,
20.7002926552334));
#200939=CARTESIAN_POINT('Ctrl Pts',(-8.82963681612907,-23.1928762999374,
20.4366571873499));
#200940=CARTESIAN_POINT('Ctrl Pts',(-8.83369825819334,-23.1864510505518,
20.4351367432736));
#200941=CARTESIAN_POINT('Ctrl Pts',(-8.83780433010521,-23.1800573350816,
20.4337558061387));
#200942=CARTESIAN_POINT('Ctrl Pts',(-8.84191129485746,-23.1736910685832,
20.4324418967199));
#200943=CARTESIAN_POINT('Ctrl Pts',(-9.32451764627736,-19.6788108411673,
21.3934070008909));
#200944=CARTESIAN_POINT('Ctrl Pts',(-8.75655585878022,-20.0342049968199,
21.3934070010208));
#200945=CARTESIAN_POINT('Ctrl Pts',(-8.17637953063873,-20.3692886075706,
21.3934070011426));
#200946=CARTESIAN_POINT('Ctrl Pts',(-7.58471466581661,-20.6836423663592,
21.3934070012556));
#200947=CARTESIAN_POINT('Ctrl Pts',(-9.49494185648099,-19.9511688345115,
21.2499085854734));
#200948=CARTESIAN_POINT('Ctrl Pts',(-8.92055538741978,-20.3105831449182,
21.2499085856049));
#200949=CARTESIAN_POINT('Ctrl Pts',(-8.33381620902763,-20.6494571611918,
21.2499085857279));
#200950=CARTESIAN_POINT('Ctrl Pts',(-7.73545853769498,-20.9673668331473,
21.2499085858422));
#200951=CARTESIAN_POINT('Ctrl Pts',(-9.66914330902206,-20.2295633067166,
21.1235513906972));
#200952=CARTESIAN_POINT('Ctrl Pts',(-9.08818976325705,-20.5930868736465,
21.1235513908301));
#200953=CARTESIAN_POINT('Ctrl Pts',(-8.49474227713635,-20.935835305105,
21.1235513909546));
#200954=CARTESIAN_POINT('Ctrl Pts',(-7.88954346149488,-21.2573797026553,
21.1235513910701));
#200955=CARTESIAN_POINT('Ctrl Pts',(-9.84663732525519,-20.5132196841268,
21.0146873086993));
#200956=CARTESIAN_POINT('Ctrl Pts',(-9.25899257914679,-20.8809301762139,
21.0146873088338));
#200957=CARTESIAN_POINT('Ctrl Pts',(-8.6587099922648,-21.2276262527794,
21.0146873089596));
#200958=CARTESIAN_POINT('Ctrl Pts',(-8.04654072855136,-21.5528740754982,
21.0146873090765));
#200959=CARTESIAN_POINT('',(-9.80875419726495,-20.5368844273167,21.0146875578299));
#200960=CARTESIAN_POINT('Origin',(5.74151122413525,4.39848068363645,21.0146950767395));
#200961=CARTESIAN_POINT('Origin',(-11.2931772303811,-23.2535041011337,30.5319857961335));
#200962=CARTESIAN_POINT('Ctrl Pts',(-10.2296714160156,-20.3264287298404,
21.7255202013392));
#200963=CARTESIAN_POINT('Ctrl Pts',(-10.3362530773493,-20.5109612518888,
21.6568169647654));
#200964=CARTESIAN_POINT('Ctrl Pts',(-10.5718130966598,-20.9188036670739,
21.5026721780415));
#200965=CARTESIAN_POINT('Ctrl Pts',(-10.9415333341797,-21.5589286968472,
21.2527041598621));
#200966=CARTESIAN_POINT('Ctrl Pts',(-11.3267097694492,-22.2258154660338,
20.9828239845407));
#200967=CARTESIAN_POINT('Ctrl Pts',(-11.5826783013765,-22.6689949997703,
20.7972763166643));
#200968=CARTESIAN_POINT('Ctrl Pts',(-11.7045144799481,-22.8799402296181,
20.7075439303664));
#200969=CARTESIAN_POINT('Ctrl Pts',(-10.3215983703017,-20.1032166661531,
21.2685215595754));
#200970=CARTESIAN_POINT('Ctrl Pts',(-10.4274976356739,-20.2865867006508,
21.2002488504616));
#200971=CARTESIAN_POINT('Ctrl Pts',(-10.661549842193,-20.6918595966019,
21.0470703393984));
#200972=CARTESIAN_POINT('Ctrl Pts',(-11.0289047294916,-21.327950818272,
20.7986703653714));
#200973=CARTESIAN_POINT('Ctrl Pts',(-11.4116182476856,-21.9906342235984,
20.5304843230236));
#200974=CARTESIAN_POINT('Ctrl Pts',(-11.665950840522,-22.4310198665583,
20.3461021124703));
#200975=CARTESIAN_POINT('Ctrl Pts',(-11.7870085098336,-22.6406351417523,
20.2569335006748));
#200976=CARTESIAN_POINT('Ctrl Pts',(-9.94772534752229,-20.1903291445993,
20.9224690659727));
#200977=CARTESIAN_POINT('Ctrl Pts',(-10.0531094417171,-20.3728216096451,
20.8545320324724));
#200978=CARTESIAN_POINT('Ctrl Pts',(-10.286023354185,-20.7761547921544,
20.7021060551502));
#200979=CARTESIAN_POINT('Ctrl Pts',(-10.6515926346508,-21.4092010204939,
20.4549244481481));
#200980=CARTESIAN_POINT('Ctrl Pts',(-11.0324469664788,-22.0687115603923,
20.1880516855302));
#200981=CARTESIAN_POINT('Ctrl Pts',(-11.2855446800314,-22.5069883340061,
20.004571093007));
#200982=CARTESIAN_POINT('Ctrl Pts',(-11.4060147051848,-22.7155997535488,
19.9158382395606));
#200983=CARTESIAN_POINT('Ctrl Pts',(-9.56374524337853,-20.4815896436668,
21.1091467311722));
#200984=CARTESIAN_POINT('Ctrl Pts',(-9.6694093045511,-20.6645590772877,
21.0410413851443));
#200985=CARTESIAN_POINT('Ctrl Pts',(-9.902941844257,-21.0689465571366,20.8882369776634));
#200986=CARTESIAN_POINT('Ctrl Pts',(-10.2694816377961,-21.7036479824927,
20.6404390620823));
#200987=CARTESIAN_POINT('Ctrl Pts',(-10.6513465723935,-22.3648833823273,
20.3728980425383));
#200988=CARTESIAN_POINT('Ctrl Pts',(-10.9051155912807,-22.8043066891667,
20.1889562966149));
#200989=CARTESIAN_POINT('Ctrl Pts',(-11.0259050840673,-23.0134638958222,
20.1000000640106));
#200990=CARTESIAN_POINT('',(-11.6129267055755,-22.6504958755669,20.6002937444658));
#200991=CARTESIAN_POINT('',(-10.86821900718,-22.0384548185359,20.4218053171856));
#200992=CARTESIAN_POINT('Ctrl Pts',(-11.6129237299411,-22.650487530213,
20.6002940681833));
#200993=CARTESIAN_POINT('Ctrl Pts',(-11.6031964251621,-22.6336455650789,
20.5968685585462));
#200994=CARTESIAN_POINT('Ctrl Pts',(-11.5922113917085,-22.6152104438608,
20.5928921980955));
#200995=CARTESIAN_POINT('Ctrl Pts',(-11.5797701209434,-22.5953093283091,
20.5883833830284));
#200996=CARTESIAN_POINT('Ctrl Pts',(-11.5769956748121,-22.5908713111568,
20.5873779017753));
#200997=CARTESIAN_POINT('Ctrl Pts',(-11.5741486766859,-22.5863605246186,
20.5863460198577));
#200998=CARTESIAN_POINT('Ctrl Pts',(-11.5712267082285,-22.5817786165965,
20.5852880928545));
#200999=CARTESIAN_POINT('Ctrl Pts',(-11.5589940530879,-22.5625967186606,
20.5808591414875));
#201000=CARTESIAN_POINT('Ctrl Pts',(-11.5454496290712,-22.5421656304817,
20.5759716727668));
#201001=CARTESIAN_POINT('Ctrl Pts',(-11.5303903507906,-22.5206305951859,
20.5706665741695));
#201002=CARTESIAN_POINT('Ctrl Pts',(-11.5264794839785,-22.5150379862131,
20.5692888498422));
#201003=CARTESIAN_POINT('Ctrl Pts',(-11.5224663113722,-22.509371105703,
20.5678831032113));
#201004=CARTESIAN_POINT('Ctrl Pts',(-11.5183469979568,-22.5036328948017,
20.5664503807547));
#201005=CARTESIAN_POINT('Ctrl Pts',(-11.5112428118267,-22.4937367509094,
20.5639795012712));
#201006=CARTESIAN_POINT('Ctrl Pts',(-11.5038229777361,-22.4836283602926,
20.5614283021709));
#201007=CARTESIAN_POINT('Ctrl Pts',(-11.4960672079614,-22.4733241438136,
20.5588033205579));
#201008=CARTESIAN_POINT('Ctrl Pts',(-11.4930828229813,-22.4693591281175,
20.5577932395567));
#201009=CARTESIAN_POINT('Ctrl Pts',(-11.4900486878418,-22.4653651348284,
20.5567722506865));
#201010=CARTESIAN_POINT('Ctrl Pts',(-11.4869636769974,-22.4613431243078,
20.5557407446359));
#201011=CARTESIAN_POINT('Ctrl Pts',(-11.4750663605679,-22.4458322770981,
20.5517627508778));
#201012=CARTESIAN_POINT('Ctrl Pts',(-11.462412689733,-22.4299040445268,
20.5476277523628));
#201013=CARTESIAN_POINT('Ctrl Pts',(-11.448929071096,-22.4136219336423,
20.5433627253732));
#201014=CARTESIAN_POINT('Ctrl Pts',(-11.4358959698021,-22.3978838438794,
20.5392402023123));
#201015=CARTESIAN_POINT('Ctrl Pts',(-11.4220873194252,-22.3818150966877,
20.5349961465785));
#201016=CARTESIAN_POINT('Ctrl Pts',(-11.4074344345283,-22.3654815559461,
20.5306623778502));
#201017=CARTESIAN_POINT('Ctrl Pts',(-11.4054301539224,-22.3632473884654,
20.5300695875107));
#201018=CARTESIAN_POINT('Ctrl Pts',(-11.403410076194,-22.3610082806693,
20.5294751311069));
#201019=CARTESIAN_POINT('Ctrl Pts',(-11.4013740244692,-22.3587644146842,
20.5288791021081));
#201020=CARTESIAN_POINT('Ctrl Pts',(-11.3959674976748,-22.352806058409,
20.5272964081554));
#201021=CARTESIAN_POINT('Ctrl Pts',(-11.3904483425654,-22.346814134225,
20.5257026142286));
#201022=CARTESIAN_POINT('Ctrl Pts',(-11.3848124605322,-22.340792500444,
20.5240995781385));
#201023=CARTESIAN_POINT('Ctrl Pts',(-11.380933307043,-22.3366478356774,
20.5229962152565));
#201024=CARTESIAN_POINT('Ctrl Pts',(-11.376998854961,-22.3324890998146,
20.5218884833341));
#201025=CARTESIAN_POINT('Ctrl Pts',(-11.3730077466903,-22.3283176179283,
20.5207770271268));
#201026=CARTESIAN_POINT('Ctrl Pts',(-11.3723702401499,-22.3276513000022,
20.5205994923286));
#201027=CARTESIAN_POINT('Ctrl Pts',(-11.371731287925,-22.3269846570082,
20.520421862345));
#201028=CARTESIAN_POINT('Ctrl Pts',(-11.371090884528,-22.3263176944647,
20.5202441400565));
#201029=CARTESIAN_POINT('Ctrl Pts',(-11.3697266659076,-22.3248968982522,
20.5198655473499));
#201030=CARTESIAN_POINT('Ctrl Pts',(-11.3683558619312,-22.3234746518912,
20.5194865357532));
#201031=CARTESIAN_POINT('Ctrl Pts',(-11.3669784204648,-22.3220510084559,
20.5191071276887));
#201032=CARTESIAN_POINT('Ctrl Pts',(-11.3652374958146,-22.3202516899296,
20.5186276003419));
#201033=CARTESIAN_POINT('Ctrl Pts',(-11.3626519755105,-22.3175958594615,
20.5179196493231));
#201034=CARTESIAN_POINT('Ctrl Pts',(-11.3613735253872,-22.3162881564491,
20.5175711610889));
#201035=CARTESIAN_POINT('Ctrl Pts',(-11.3611656104406,-22.3160754840914,
20.517514486283));
#201036=CARTESIAN_POINT('Ctrl Pts',(-11.3609923593141,-22.3158983914682,
20.5174672912802));
#201037=CARTESIAN_POINT('Ctrl Pts',(-11.360863098911,-22.3157663027228,
20.5174320836197));
#201038=CARTESIAN_POINT('Ctrl Pts',(-11.345299365202,-22.2998620195138,
20.5131928685171));
#201039=CARTESIAN_POINT('Ctrl Pts',(-11.3304635406148,-22.2853995721829,
20.5093176260211));
#201040=CARTESIAN_POINT('Ctrl Pts',(-11.3164942380414,-22.2722786189085,
20.5057742944837));
#201041=CARTESIAN_POINT('Ctrl Pts',(-11.3039226069438,-22.2604704571662,
20.5025854841111));
#201042=CARTESIAN_POINT('Ctrl Pts',(-11.2920519769071,-22.2497489698467,
20.4996654430215));
#201043=CARTESIAN_POINT('Ctrl Pts',(-11.2809651195772,-22.2400479318246,
20.4969915811496));
#201044=CARTESIAN_POINT('Ctrl Pts',(-11.2692619625752,-22.2298076294849,
20.4941690838126));
#201045=CARTESIAN_POINT('Ctrl Pts',(-11.2584326907738,-22.2207040799779,
20.4916208249454));
#201046=CARTESIAN_POINT('Ctrl Pts',(-11.2485673847554,-22.2126630356325,
20.4893220541951));
#201047=CARTESIAN_POINT('Ctrl Pts',(-11.2443277898713,-22.2092074134342,
20.4883341622135));
#201048=CARTESIAN_POINT('Ctrl Pts',(-11.2404600569225,-22.2061019843869,
20.4874396325327));
#201049=CARTESIAN_POINT('Ctrl Pts',(-11.2367224150342,-22.2031410108514,
20.486574956174));
#201050=CARTESIAN_POINT('Ctrl Pts',(-11.2356059430568,-22.202256537679,
20.4863166684747));
#201051=CARTESIAN_POINT('Ctrl Pts',(-11.2345010025983,-22.2013850257853,
20.4860610737172));
#201052=CARTESIAN_POINT('Ctrl Pts',(-11.2334009679618,-22.2005211645781,
20.4858065524018));
#201053=CARTESIAN_POINT('Ctrl Pts',(-11.2296143744735,-22.197547538918,
20.4849304265751));
#201054=CARTESIAN_POINT('Ctrl Pts',(-11.225886738173,-22.1946637413041,
20.4840666669641));
#201055=CARTESIAN_POINT('Ctrl Pts',(-11.2219403587018,-22.1916602646113,
20.4831521282528));
#201056=CARTESIAN_POINT('Ctrl Pts',(-11.2109162368964,-22.1832701203934,
20.4805973850451));
#201057=CARTESIAN_POINT('Ctrl Pts',(-11.198564973503,-22.1742350849664,
20.4777447162571));
#201058=CARTESIAN_POINT('Ctrl Pts',(-11.1847675370463,-22.1646918307051,
20.4746673337576));
#201059=CARTESIAN_POINT('Ctrl Pts',(-11.1807800765875,-22.1619338293087,
20.4737779699203));
#201060=CARTESIAN_POINT('Ctrl Pts',(-11.1766717015632,-22.1591336348924,
20.4728700050224));
#201061=CARTESIAN_POINT('Ctrl Pts',(-11.1724392646061,-22.1562951899132,
20.4719456365232));
#201062=CARTESIAN_POINT('Ctrl Pts',(-11.1675882635021,-22.1530419105691,
20.4708861729905));
#201063=CARTESIAN_POINT('Ctrl Pts',(-11.1625743205518,-22.1497383208017,
20.4698052125448));
#201064=CARTESIAN_POINT('Ctrl Pts',(-11.1573912768319,-22.1463923477457,
20.4687044053193));
#201065=CARTESIAN_POINT('Ctrl Pts',(-11.1555118665544,-22.1451790729809,
20.4683052444159));
#201066=CARTESIAN_POINT('Ctrl Pts',(-11.1536102173514,-22.1439602366187,
20.4679034705868));
#201067=CARTESIAN_POINT('Ctrl Pts',(-11.1516860195104,-22.1427362562424,
20.4674991500452));
#201068=CARTESIAN_POINT('Ctrl Pts',(-11.1406317707363,-22.1357046593423,
20.4651763848103));
#201069=CARTESIAN_POINT('Ctrl Pts',(-11.1288345646067,-22.128500441587,
20.4627703668629));
#201070=CARTESIAN_POINT('Ctrl Pts',(-11.1162098585371,-22.1212308083132,
20.4602882468632));
#201071=CARTESIAN_POINT('Ctrl Pts',(-11.1138232935178,-22.1198565622612,
20.4598190287497));
#201072=CARTESIAN_POINT('Ctrl Pts',(-11.1114071171828,-22.1184800845603,
20.4593470607903));
#201073=CARTESIAN_POINT('Ctrl Pts',(-11.1089607076429,-22.1171022569274,
20.4588723451558));
#201074=CARTESIAN_POINT('Ctrl Pts',(-11.103810142978,-22.1142014383177,
20.4578728994241));
#201075=CARTESIAN_POINT('Ctrl Pts',(-11.0985255842431,-22.1112945463952,
20.456861284076));
#201076=CARTESIAN_POINT('Ctrl Pts',(-11.0931006875719,-22.1083911617959,
20.4558379179313));
#201077=CARTESIAN_POINT('Ctrl Pts',(-11.089099883509,-22.1062499462843,
20.455083196196));
#201078=CARTESIAN_POINT('Ctrl Pts',(-11.0850227449968,-22.1041105963816,
20.4543221303177));
#201079=CARTESIAN_POINT('Ctrl Pts',(-11.0808666696112,-22.1019775475139,
20.4535547422444));
#201080=CARTESIAN_POINT('Ctrl Pts',(-11.0780654894746,-22.100539880108,
20.4530375253923));
#201081=CARTESIAN_POINT('Ctrl Pts',(-11.0747648968552,-22.0988724064345,
20.4524325247031));
#201082=CARTESIAN_POINT('Ctrl Pts',(-11.0719001729528,-22.0974486024771,
20.4519117286715));
#201083=CARTESIAN_POINT('Ctrl Pts',(-11.0717350440203,-22.0973665313122,
20.4518817088526));
#201084=CARTESIAN_POINT('Ctrl Pts',(-11.071571372128,-22.0972852582953,
20.4518519669322));
#201085=CARTESIAN_POINT('Ctrl Pts',(-11.0714093395546,-22.0972048699737,
20.451822535192));
#201086=CARTESIAN_POINT('Ctrl Pts',(-11.0702117237487,-22.096610703489,
20.4516049991961));
#201087=CARTESIAN_POINT('Ctrl Pts',(-11.069103604433,-22.0960649463439,
20.4514044187632));
#201088=CARTESIAN_POINT('Ctrl Pts',(-11.0681589937901,-22.0956019741124,
20.451233747414));
#201089=CARTESIAN_POINT('Ctrl Pts',(-11.0606199534037,-22.0919069423263,
20.4498716007938));
#201090=CARTESIAN_POINT('Ctrl Pts',(-11.0525847282383,-22.0881476770547,
20.4484288883653));
#201091=CARTESIAN_POINT('Ctrl Pts',(-11.0440120227702,-22.0843892830287,
20.4469093499096));
#201092=CARTESIAN_POINT('Ctrl Pts',(-11.0376223218712,-22.0815879487502,
20.4457767557392));
#201093=CARTESIAN_POINT('Ctrl Pts',(-11.0309337592734,-22.0787875815012,
20.4446012892415));
#201094=CARTESIAN_POINT('Ctrl Pts',(-11.0239300601603,-22.0760193392595,
20.4433881652268));
#201095=CARTESIAN_POINT('Ctrl Pts',(-11.0172936590876,-22.0733962731504,
20.4422386616028));
#201096=CARTESIAN_POINT('Ctrl Pts',(-11.0106258705998,-22.0708955776139,
20.4410996602108));
#201097=CARTESIAN_POINT('Ctrl Pts',(-11.0036136734586,-22.0684259105464,
20.4399217375876));
#201098=CARTESIAN_POINT('Ctrl Pts',(-10.9996072428431,-22.0670148621189,
20.4392487295183));
#201099=CARTESIAN_POINT('Ctrl Pts',(-10.995487969483,-22.0656146356054,
20.4385631109813));
#201100=CARTESIAN_POINT('Ctrl Pts',(-10.9911940013303,-22.0642150964165,
20.4378567110646));
#201101=CARTESIAN_POINT('Ctrl Pts',(-10.9870940399444,-22.0628787901308,
20.4371822271656));
#201102=CARTESIAN_POINT('Ctrl Pts',(-10.9828348637988,-22.0615429751585,
20.4364887860079));
#201103=CARTESIAN_POINT('Ctrl Pts',(-10.9783579861078,-22.060207055054,
20.4357701905119));
#201104=CARTESIAN_POINT('Ctrl Pts',(-10.9754500132037,-22.0593393030773,
20.4353034240788));
#201105=CARTESIAN_POINT('Ctrl Pts',(-10.9724501292355,-22.0584716328677,
20.434826064967));
#201106=CARTESIAN_POINT('Ctrl Pts',(-10.9693415542766,-22.0576057745916,
20.4343366020819));
#201107=CARTESIAN_POINT('Ctrl Pts',(-10.9563990160449,-22.0540007774502,
20.4322987255028));
#201108=CARTESIAN_POINT('Ctrl Pts',(-10.9442204382533,-22.0510680740509,
20.4305304306384));
#201109=CARTESIAN_POINT('Ctrl Pts',(-10.9328962950199,-22.0486673251639,
20.4290006261564));
#201110=CARTESIAN_POINT('Ctrl Pts',(-10.9254284864091,-22.0470841296108,
20.4279917827633));
#201111=CARTESIAN_POINT('Ctrl Pts',(-10.918332783124,-22.0457308851811,
20.4270866280389));
#201112=CARTESIAN_POINT('Ctrl Pts',(-10.9116344422651,-22.0445586568393,
20.4262767125721));
#201113=CARTESIAN_POINT('Ctrl Pts',(-10.9019410912926,-22.0428622933703,
20.4251046619042));
#201114=CARTESIAN_POINT('Ctrl Pts',(-10.8930785468118,-22.0415495790279,
20.4241317733504));
#201115=CARTESIAN_POINT('Ctrl Pts',(-10.8850968331173,-22.0404976389143,
20.4233359970039));
#201116=CARTESIAN_POINT('Ctrl Pts',(-10.878939055154,-22.0396860821612,
20.4227220669335));
#201117=CARTESIAN_POINT('Ctrl Pts',(-10.8733059512391,-22.0390276007088,
20.4222136212765));
#201118=CARTESIAN_POINT('Ctrl Pts',(-10.8682193210897,-22.0384536938425,
20.4218030075917));
#201119=CARTESIAN_POINT('',(-10.3235854515597,-20.4180788240768,21.4901619391249));
#201120=CARTESIAN_POINT('Origin',(1.39905620641812,-0.121016151154549,-50.5927983977954));
#201121=CARTESIAN_POINT('Origin',(-9.89060960470155,-20.6681427249325,21.4901570025116));
#201122=CARTESIAN_POINT('',(-10.6741287878027,-22.0353807491151,20.4287190489694));
#201123=CARTESIAN_POINT('Origin',(1.82165247468838,-0.369159167160547,-50.5843832286477));
#201124=CARTESIAN_POINT('Ctrl Pts',(-10.6741288023015,-22.0353807730222,
20.4287190355173));
#201125=CARTESIAN_POINT('Ctrl Pts',(-10.6953814111656,-22.0351866664195,
20.4248261765955));
#201126=CARTESIAN_POINT('Ctrl Pts',(-10.717187608923,-22.0350647200674,
20.4218971501853));
#201127=CARTESIAN_POINT('Ctrl Pts',(-10.7394298261697,-22.0351355454886,
20.4200570785778));
#201128=CARTESIAN_POINT('Ctrl Pts',(-10.7610474782511,-22.0352043821203,
20.4182686764876));
#201129=CARTESIAN_POINT('Ctrl Pts',(-10.7830767108195,-22.0354558001589,
20.4175096840466));
#201130=CARTESIAN_POINT('Ctrl Pts',(-10.805371571824,-22.0360112690195,
20.41786686433));
#201131=CARTESIAN_POINT('Ctrl Pts',(-10.8261387491988,-22.0365286761634,
20.4181995699835));
#201132=CARTESIAN_POINT('Ctrl Pts',(-10.8471357486911,-22.0373103719335,
20.4195009582192));
#201133=CARTESIAN_POINT('Ctrl Pts',(-10.8682183794026,-22.038457067777,
20.4218099364498));
#201134=CARTESIAN_POINT('Origin',(-11.3611041318297,-23.2147302015429,30.533996604985));
#201135=CARTESIAN_POINT('',(-9.8583743127552,-19.6125786921738,21.8474995187562));
#201136=CARTESIAN_POINT('Origin',(-11.7944532331344,-22.9653129660898,30.5361687573172));
#201137=CARTESIAN_POINT('',(-9.42493530687337,-19.6340951308613,21.402822472028));
#201138=CARTESIAN_POINT('Origin',(-9.42541647799338,-19.8626409255419,21.8475135959479));
#201139=CARTESIAN_POINT('Origin',(-9.42528557141912,-19.8620827189049,21.8458494901597));
#201140=CARTESIAN_POINT('Ctrl Pts',(-5.57061862476758,-13.5667722809242,
24.7075944041118));
#201141=CARTESIAN_POINT('Ctrl Pts',(-5.49107300366124,-13.4290175716225,
24.7401982649235));
#201142=CARTESIAN_POINT('Ctrl Pts',(-5.32206173088738,-13.1363276924824,
24.8083343727868));
#201143=CARTESIAN_POINT('Ctrl Pts',(-5.15282152814088,-12.8432385127385,
24.8741490029629));
#201144=CARTESIAN_POINT('Ctrl Pts',(-5.06322553291518,-12.6880758366758,
24.9083167368973));
#201145=CARTESIAN_POINT('Ctrl Pts',(-5.9648458745508,-13.2937564296776,
24.5161180099166));
#201146=CARTESIAN_POINT('Ctrl Pts',(-5.88551274311996,-13.1563585824054,
24.5486505270989));
#201147=CARTESIAN_POINT('Ctrl Pts',(-5.71695314153942,-12.8644267469545,
24.6166386742237));
#201148=CARTESIAN_POINT('Ctrl Pts',(-5.54816566127307,-12.5720962018707,
24.6823129315349));
#201149=CARTESIAN_POINT('Ctrl Pts',(-5.45880947100578,-12.4173350168692,
24.7164085639625));
#201150=CARTESIAN_POINT('Ctrl Pts',(-6.31900454201194,-13.1734824863918,
24.8720980756573));
#201151=CARTESIAN_POINT('Ctrl Pts',(-6.23927992873099,-13.0354273535559,
24.9047979963796));
#201152=CARTESIAN_POINT('Ctrl Pts',(-6.06988811232576,-12.742099211676,
24.9731368469464));
#201153=CARTESIAN_POINT('Ctrl Pts',(-5.90026631000072,-12.44837100935,25.0391517946353));
#201154=CARTESIAN_POINT('Ctrl Pts',(-5.81046813157272,-12.2928700661103,
25.0734248840669));
#201155=CARTESIAN_POINT('Ctrl Pts',(-6.20185439062148,-13.3524016597636,
25.3420765454575));
#201156=CARTESIAN_POINT('Ctrl Pts',(-6.12161101065752,-13.2134754316806,
25.3749787775378));
#201157=CARTESIAN_POINT('Ctrl Pts',(-5.95111643720728,-12.9182968413681,
25.4437399626659));
#201158=CARTESIAN_POINT('Ctrl Pts',(-5.78038917810453,-12.6227165412331,
25.5101618229293));
#201159=CARTESIAN_POINT('Ctrl Pts',(-5.69000540394171,-12.466235357611,
25.5446458485786));
#201160=CARTESIAN_POINT('',(-5.71261077014469,-13.197723048329,24.7345909935397));
#201161=CARTESIAN_POINT('Origin',(-5.68653406966732,-13.3890152757812,25.1919350482225));
#201162=CARTESIAN_POINT('',(-6.11965003748757,-13.1392114239262,25.1992926404082));
#201163=CARTESIAN_POINT('Ctrl Pts',(-6.11965026163314,-13.1392112944515,
25.1992926403712));
#201164=CARTESIAN_POINT('Ctrl Pts',(-6.11635908780933,-13.1335193352029,
25.1793496384981));
#201165=CARTESIAN_POINT('Ctrl Pts',(-6.11202697594731,-13.1286331540615,
25.1600115973085));
#201166=CARTESIAN_POINT('Ctrl Pts',(-6.10688486899596,-13.1244854011439,
25.1414008843682));
#201167=CARTESIAN_POINT('Ctrl Pts',(-6.10161711108155,-13.1202362949963,
25.1223354057013));
#201168=CARTESIAN_POINT('Ctrl Pts',(-6.09549981757301,-13.116761687589,
25.1040329515022));
#201169=CARTESIAN_POINT('Ctrl Pts',(-6.08876581602541,-13.1139708875417,
25.0865746510413));
#201170=CARTESIAN_POINT('Ctrl Pts',(-6.08177113235418,-13.1110720519264,
25.0684405166343));
#201171=CARTESIAN_POINT('Ctrl Pts',(-6.07411156287052,-13.1089105355984,
25.0512168427265));
#201172=CARTESIAN_POINT('Ctrl Pts',(-6.06602346457261,-13.107372312263,
25.0349452929535));
#201173=CARTESIAN_POINT('Ctrl Pts',(-6.06270615114566,-13.1067414137828,
25.0282715572308));
#201174=CARTESIAN_POINT('Ctrl Pts',(-6.05931642965526,-13.1062152651609,
25.0217574583532));
#201175=CARTESIAN_POINT('Ctrl Pts',(-6.05586922018333,-13.105785694125,
25.015403820744));
#201176=CARTESIAN_POINT('Ctrl Pts',(-6.04698420844743,-13.1046784960489,
24.9990276343871));
#201177=CARTESIAN_POINT('Ctrl Pts',(-6.03771998679258,-13.1042128279041,
24.9837202095526));
#201178=CARTESIAN_POINT('Ctrl Pts',(-6.02830594442278,-13.1042476856626,
24.9694657583603));
#201179=CARTESIAN_POINT('Ctrl Pts',(-6.01826300637437,-13.1042848720588,
24.9542590528225));
#201180=CARTESIAN_POINT('Ctrl Pts',(-6.00804999153233,-13.1048911457132,
24.9402501527923));
#201181=CARTESIAN_POINT('Ctrl Pts',(-5.99789803822067,-13.1059003875882,
24.9273786004904));
#201182=CARTESIAN_POINT('Ctrl Pts',(-5.987746084909,-13.1069096294632,24.9145070481886));
#201183=CARTESIAN_POINT('Ctrl Pts',(-5.97765493962412,-13.108321476036,
24.9027718986275));
#201184=CARTESIAN_POINT('Ctrl Pts',(-5.96780931848982,-13.1099816802174,
24.8920850090953));
#201185=CARTESIAN_POINT('Ctrl Pts',(-5.96057923752859,-13.111200842572,
24.8842371470368));
#201186=CARTESIAN_POINT('Ctrl Pts',(-5.95348056071544,-13.1125541845235,
24.8769539669279));
#201187=CARTESIAN_POINT('Ctrl Pts',(-5.94657189333849,-13.1139861062448,
24.8701951587234));
#201188=CARTESIAN_POINT('Ctrl Pts',(-5.94311755965003,-13.1147020671055,
24.8668157546212));
#201189=CARTESIAN_POINT('Ctrl Pts',(-5.93971067992631,-13.1154377357983,
24.8635675082427));
#201190=CARTESIAN_POINT('Ctrl Pts',(-5.93635734051509,-13.1161866720008,
24.8604449988727));
#201191=CARTESIAN_POINT('Ctrl Pts',(-5.93451933134271,-13.1165971737248,
24.8587335106638));
#201192=CARTESIAN_POINT('Ctrl Pts',(-5.93189515107831,-13.1171909143945,
24.8563165572154));
#201193=CARTESIAN_POINT('Ctrl Pts',(-5.92896097821176,-13.1178803387062,
24.8536778275368));
#201194=CARTESIAN_POINT('Ctrl Pts',(-5.9265419256099,-13.1184487284198,
24.8515023504312));
#201195=CARTESIAN_POINT('Ctrl Pts',(-5.92391216687021,-13.1190822686417,
24.8491763392402));
#201196=CARTESIAN_POINT('Ctrl Pts',(-5.92135152944131,-13.1197146918313,
24.8469528620303));
#201197=CARTESIAN_POINT('Ctrl Pts',(-5.90438101206626,-13.123906050048,
24.8322168598931));
#201198=CARTESIAN_POINT('Ctrl Pts',(-5.88702864233462,-13.1288613325263,
24.8188752090436));
#201199=CARTESIAN_POINT('Ctrl Pts',(-5.86952571466639,-13.1344378002196,
24.8069109454907));
#201200=CARTESIAN_POINT('Ctrl Pts',(-5.86365136552661,-13.1363093795815,
24.8028954880403));
#201201=CARTESIAN_POINT('Ctrl Pts',(-5.85775978371983,-13.1382509023439,
24.7990348371215));
#201202=CARTESIAN_POINT('Ctrl Pts',(-5.85185886804612,-13.1402569288771,
24.7953273663156));
#201203=CARTESIAN_POINT('Ctrl Pts',(-5.83638250673783,-13.1455181447866,
24.7856037639283));
#201204=CARTESIAN_POINT('Ctrl Pts',(-5.82077147412915,-13.1512459370304,
24.7768952870746));
#201205=CARTESIAN_POINT('Ctrl Pts',(-5.80522267417267,-13.1573272190885,
24.7692085703056));
#201206=CARTESIAN_POINT('Ctrl Pts',(-5.78936397332702,-13.1635297063022,
24.7613686506934));
#201207=CARTESIAN_POINT('Ctrl Pts',(-5.77357073158012,-13.1700994626315,
24.7545915605587));
#201208=CARTESIAN_POINT('Ctrl Pts',(-5.75803689019165,-13.1768982629483,
24.7488345105515));
#201209=CARTESIAN_POINT('Ctrl Pts',(-5.74258177559267,-13.1836626063843,
24.7431066377486));
#201210=CARTESIAN_POINT('Ctrl Pts',(-5.72738391154589,-13.190653146749,
24.7383880134667));
#201211=CARTESIAN_POINT('Ctrl Pts',(-5.7126106737912,-13.1977234450841,
24.7345921063394));
#201212=CARTESIAN_POINT('Origin',(-5.16547799709976,-11.4871198266954,17.3207135510332));
#201213=CARTESIAN_POINT('Origin',(2.25670946879376,-0.635536646025514,-49.0485235443813));
#201214=CARTESIAN_POINT('',(-11.4532288833231,-22.3740128213063,22.7471987602216));
#201215=CARTESIAN_POINT('Origin',(-1.33600881357403,-4.86242153249975,-29.2053139411488));
#201216=CARTESIAN_POINT('',(-10.755617125853,-23.1654817080056,23.6884208936884));
#201217=CARTESIAN_POINT('Ctrl Pts',(-10.755617125853,-23.1654817080056,
23.6884208936884));
#201218=CARTESIAN_POINT('Ctrl Pts',(-10.98042524023,-23.0333046033147,23.6828508735385));
#201219=CARTESIAN_POINT('Ctrl Pts',(-11.1868338171543,-22.8725568785123,
23.5822042637095));
#201220=CARTESIAN_POINT('Ctrl Pts',(-11.4452566320249,-22.5804590159737,
23.2360719980663));
#201221=CARTESIAN_POINT('Ctrl Pts',(-11.4957051184338,-22.4508786626794,
22.9926835143898));
#201222=CARTESIAN_POINT('Ctrl Pts',(-11.4532288833231,-22.3740128213063,
22.7471987602216));
#201223=CARTESIAN_POINT('Ctrl Pts',(-10.7565660401659,-23.167230887131,
23.6939686989098));
#201224=CARTESIAN_POINT('Ctrl Pts',(-9.89072226312983,-21.66807346668,24.3132218870534));
#201225=CARTESIAN_POINT('Ctrl Pts',(-9.03091684002187,-20.1793710998163,
24.8579041147963));
#201226=CARTESIAN_POINT('Ctrl Pts',(-7.10731834591005,-16.8487737877515,
25.9381999269591));
#201227=CARTESIAN_POINT('Ctrl Pts',(-5.96222433174969,-14.866111055724,
26.4775771590857));
#201228=CARTESIAN_POINT('Ctrl Pts',(-4.78206978540236,-12.8227430805474,
26.9147593529834));
#201229=CARTESIAN_POINT('Origin',(-12.8018520626817,-24.6961741194792,21.7003007924213));
#201230=CARTESIAN_POINT('',(-11.7643705477341,-22.9127130212001,21.7003004865831));
#201231=CARTESIAN_POINT('',(-12.7078146281934,-24.5462310605814,21.7002983605467));
#201232=CARTESIAN_POINT('',(-9.50741935883897,-19.0049351812777,21.7003001800519));
#201233=CARTESIAN_POINT('',(-12.5659022341409,-24.1632071355556,21.7003007662653));
#201234=CARTESIAN_POINT('Origin',(-12.144952560146,-24.4330242277115,21.7003007930937));
#201235=CARTESIAN_POINT('',(-12.2728067085503,-23.7059397317611,21.7003007923187));
#201236=CARTESIAN_POINT('Ctrl Pts',(-23.458137263985,3.59268049934428,21.1091467205114));
#201237=CARTESIAN_POINT('Ctrl Pts',(-23.694968484615,3.5927268974973,21.0328079975632));
#201238=CARTESIAN_POINT('Ctrl Pts',(-24.1760322330475,3.5928206356995,20.8751091193382));
#201239=CARTESIAN_POINT('Ctrl Pts',(-24.9091968891237,3.59296203655489,
20.6265549755817));
#201240=CARTESIAN_POINT('Ctrl Pts',(-25.6473710195621,3.59310298913456,
20.3676616001208));
#201241=CARTESIAN_POINT('Ctrl Pts',(-26.1407915747173,3.59319633154925,
20.1887953009331));
#201242=CARTESIAN_POINT('Ctrl Pts',(-26.3818949622088,3.5932417482482,20.0999962221739));
#201243=CARTESIAN_POINT('Ctrl Pts',(-23.3980341593182,3.11449537182327,
20.9224690555321));
#201244=CARTESIAN_POINT('Ctrl Pts',(-23.6342454695177,3.11454603580216,
20.8463189929337));
#201245=CARTESIAN_POINT('Ctrl Pts',(-24.1140499704788,3.11464822575843,
20.6890107631725));
#201246=CARTESIAN_POINT('Ctrl Pts',(-24.8452953180202,3.11480188702888,
20.4410750185365));
#201247=CARTESIAN_POINT('Ctrl Pts',(-25.5815368778966,3.11495458698417,
20.1828283705543));
#201248=CARTESIAN_POINT('Ctrl Pts',(-26.0736655462635,3.11505541223639,
20.0044105013635));
#201249=CARTESIAN_POINT('Ctrl Pts',(-26.3141376504221,3.11510440148112,
19.9158344073111));
#201250=CARTESIAN_POINT('Ctrl Pts',(-23.5096410774702,2.74718961812013,
21.2685215487569));
#201251=CARTESIAN_POINT('Ctrl Pts',(-23.7469929910906,2.74723237321624,
21.1919952302087));
#201252=CARTESIAN_POINT('Ctrl Pts',(-24.2291143321818,2.74731889590612,
21.0339104373158));
#201253=CARTESIAN_POINT('Ctrl Pts',(-24.9638906218231,2.74744983360051,
20.7847527655396));
#201254=CARTESIAN_POINT('Ctrl Pts',(-25.7036872134447,2.74758076457275,
20.5252353406047));
#201255=CARTESIAN_POINT('Ctrl Pts',(-26.1981921623902,2.74766772784488,
20.3459407325799));
#201256=CARTESIAN_POINT('Ctrl Pts',(-26.4398253992456,2.7477100968666,20.2569296496807));
#201257=CARTESIAN_POINT('Ctrl Pts',(-23.6569265943132,2.93845165517027,
21.7255201908934));
#201258=CARTESIAN_POINT('Ctrl Pts',(-23.8957894074533,2.93848396661076,
21.6485112973344));
#201259=CARTESIAN_POINT('Ctrl Pts',(-24.3809798098788,2.93854980312176,
21.4894292380592));
#201260=CARTESIAN_POINT('Ctrl Pts',(-25.1204336243371,2.93865072736097,
21.2386986520239));
#201261=CARTESIAN_POINT('Ctrl Pts',(-25.8649398211011,2.93875290826051,
20.9775418240439));
#201262=CARTESIAN_POINT('Ctrl Pts',(-26.3625929024942,2.93882155957021,
20.7971139164022));
#201263=CARTESIAN_POINT('Ctrl Pts',(-26.6057644484311,2.93885518368171,
20.7075400548884));
#201264=CARTESIAN_POINT('',(-25.4587632036514,3.24202395041468,20.4218095585993));
#201265=CARTESIAN_POINT('',(-25.3590079703404,3.40853595498373,20.4287190002167));
#201266=CARTESIAN_POINT('Ctrl Pts',(-25.4587642430124,3.24202501299065,
20.4218124986139));
#201267=CARTESIAN_POINT('Ctrl Pts',(-25.4542347743075,3.24896461732445,
20.4209056640622));
#201268=CARTESIAN_POINT('Ctrl Pts',(-25.4497585767513,3.25592108521024,
20.4201538270484));
#201269=CARTESIAN_POINT('Ctrl Pts',(-25.4453371812043,3.26288176753325,
20.4195549769419));
#201270=CARTESIAN_POINT('Ctrl Pts',(-25.4333216272595,3.28179806965013,
20.4179275460361));
#201271=CARTESIAN_POINT('Ctrl Pts',(-25.4217118750836,3.3007460624201,20.4174335965113));
#201272=CARTESIAN_POINT('Ctrl Pts',(-25.4104844261209,3.31954633032248,
20.418013389957));
#201273=CARTESIAN_POINT('Ctrl Pts',(-25.3989808575309,3.33880895819491,
20.4186074424164));
#201274=CARTESIAN_POINT('Ctrl Pts',(-25.3878789867712,3.35791537453294,
20.4203284985186));
#201275=CARTESIAN_POINT('Ctrl Pts',(-25.3771339900085,3.37667464498782,
20.4230604629173));
#201276=CARTESIAN_POINT('Ctrl Pts',(-25.3709792143858,3.38742002751734,
20.4246253426705));
#201277=CARTESIAN_POINT('Ctrl Pts',(-25.36494113286,3.398051654602,20.4265209561342));
#201278=CARTESIAN_POINT('Ctrl Pts',(-25.3590080663574,3.40853595294965,
20.4287189623854));
#201279=CARTESIAN_POINT('Origin',(-0.347622121702216,3.3899195530401,-50.5843876763219));
#201280=CARTESIAN_POINT('Ctrl Pts',(-25.4587621248461,3.2420228479157,20.4218065075131));
#201281=CARTESIAN_POINT('Ctrl Pts',(-25.4626556221557,3.23678940620382,
20.4223204621777));
#201282=CARTESIAN_POINT('Ctrl Pts',(-25.467163231523,3.23077313994633,20.4230060797417));
#201283=CARTESIAN_POINT('Ctrl Pts',(-25.4723218230936,3.22418040680083,
20.4238665975559));
#201284=CARTESIAN_POINT('Ctrl Pts',(-25.4736593724314,3.22247100497422,
20.4240897175717));
#201285=CARTESIAN_POINT('Ctrl Pts',(-25.4750404701935,3.22072272143374,
20.4243246199509));
#201286=CARTESIAN_POINT('Ctrl Pts',(-25.4764652009222,3.21893878569073,
20.4245714024898));
#201287=CARTESIAN_POINT('Ctrl Pts',(-25.4816699588137,3.21242179728753,
20.4254729366121));
#201288=CARTESIAN_POINT('Ctrl Pts',(-25.487459277802,3.20543059430882,20.4265329918678));
#201289=CARTESIAN_POINT('Ctrl Pts',(-25.4938407788388,3.19813103866155,
20.4277569450485));
#201290=CARTESIAN_POINT('Ctrl Pts',(-25.5001270074151,3.19094046154816,
20.4289626252508));
#201291=CARTESIAN_POINT('Ctrl Pts',(-25.50698820091,3.18345230291201,20.430327503238));
#201292=CARTESIAN_POINT('Ctrl Pts',(-25.5143971799282,3.17578939954882,
20.4318556708095));
#201293=CARTESIAN_POINT('Ctrl Pts',(-25.5184584397987,3.17158895008821,
20.4326933416435));
#201294=CARTESIAN_POINT('Ctrl Pts',(-25.522683558981,3.16733492816542,20.4335800435659));
#201295=CARTESIAN_POINT('Ctrl Pts',(-25.5270670628301,3.16304876363887,
20.4345160765632));
#201296=CARTESIAN_POINT('Ctrl Pts',(-25.5290406684093,3.16111898360122,
20.4349375111073));
#201297=CARTESIAN_POINT('Ctrl Pts',(-25.5310045551144,3.15923007583176,
20.4353562183396));
#201298=CARTESIAN_POINT('Ctrl Pts',(-25.532957311061,3.15738044341354,20.4357719210679));
#201299=CARTESIAN_POINT('Ctrl Pts',(-25.5424538034977,3.14838545338378,
20.4377935345842));
#201300=CARTESIAN_POINT('Ctrl Pts',(-25.5516823859632,3.14031732209834,
20.439743143829));
#201301=CARTESIAN_POINT('Ctrl Pts',(-25.5605204366231,3.13300743030133,
20.4415906386662));
#201302=CARTESIAN_POINT('Ctrl Pts',(-25.5642719581859,3.12990457224439,
20.4423748519487));
#201303=CARTESIAN_POINT('Ctrl Pts',(-25.5679538311069,3.12693870886482,
20.4431408082019));
#201304=CARTESIAN_POINT('Ctrl Pts',(-25.5715597230548,3.12410086770565,
20.4438867761718));
#201305=CARTESIAN_POINT('Ctrl Pts',(-25.5766302695968,3.12011034167656,
20.4449357441843));
#201306=CARTESIAN_POINT('Ctrl Pts',(-25.5815504560392,3.11637285015372,
20.4459451511097));
#201307=CARTESIAN_POINT('Ctrl Pts',(-25.5863060049844,3.11286539949077,
20.4469111278047));
#201308=CARTESIAN_POINT('Ctrl Pts',(-25.5880441631261,3.11158342258408,
20.4472641933027));
#201309=CARTESIAN_POINT('Ctrl Pts',(-25.5897603596845,3.11033219900322,
20.4476114686328));
#201310=CARTESIAN_POINT('Ctrl Pts',(-25.5914539671339,3.1091106053823,20.447952888001));
#201311=CARTESIAN_POINT('Ctrl Pts',(-25.5946694974302,3.10679125369355,
20.4486011163271));
#201312=CARTESIAN_POINT('Ctrl Pts',(-25.5973595900818,3.10488922951356,
20.4491418915034));
#201313=CARTESIAN_POINT('Ctrl Pts',(-25.6001951429739,3.10291868443341,
20.4497057246536));
#201314=CARTESIAN_POINT('Ctrl Pts',(-25.6029391675271,3.10101174624929,
20.4502513579276));
#201315=CARTESIAN_POINT('Ctrl Pts',(-25.6058195279547,3.09904068474342,
20.4508184986681));
#201316=CARTESIAN_POINT('Ctrl Pts',(-25.6094617935472,3.09660630971218,
20.4515304191963));
#201317=CARTESIAN_POINT('Ctrl Pts',(-25.6111743316811,3.09546170343148,
20.4518651534494));
#201318=CARTESIAN_POINT('Ctrl Pts',(-25.6128828733888,3.09433010204054,
20.4521990051039));
#201319=CARTESIAN_POINT('Ctrl Pts',(-25.6145871965617,3.09321105689358,
20.4525319774303));
#201320=CARTESIAN_POINT('Ctrl Pts',(-25.6255963435627,3.08598253784282,
20.4546828261345));
#201321=CARTESIAN_POINT('Ctrl Pts',(-25.6364278898614,3.07927706359741,
20.4567972605656));
#201322=CARTESIAN_POINT('Ctrl Pts',(-25.6470356224764,3.07300988143522,
20.4588741281624));
#201323=CARTESIAN_POINT('Ctrl Pts',(-25.656842527756,3.06721583815897,20.4607942033132));
#201324=CARTESIAN_POINT('Ctrl Pts',(-25.6664586947748,3.06179657669278,
20.4626822379107));
#201325=CARTESIAN_POINT('Ctrl Pts',(-25.6758604565884,3.05669719345345,
20.4645382514736));
#201326=CARTESIAN_POINT('Ctrl Pts',(-25.6819483080363,3.05339522853959,
20.465740061845));
#201327=CARTESIAN_POINT('Ctrl Pts',(-25.6879464607486,3.05022757275196,
20.4669283690535));
#201328=CARTESIAN_POINT('Ctrl Pts',(-25.6938499815102,3.04718339608925,
20.4681024618664));
#201329=CARTESIAN_POINT('Ctrl Pts',(-25.700384535363,3.04381382441445,20.4694020546049));
#201330=CARTESIAN_POINT('Ctrl Pts',(-25.7068031433688,3.04059551842449,
20.4706842343709));
#201331=CARTESIAN_POINT('Ctrl Pts',(-25.7131004134906,3.03751518921961,
20.4719473792854));
#201332=CARTESIAN_POINT('Ctrl Pts',(-25.7195280970092,3.03437106789729,
20.4732366833158));
#201333=CARTESIAN_POINT('Ctrl Pts',(-25.7258294170015,3.03137077686407,
20.4745060580114));
#201334=CARTESIAN_POINT('Ctrl Pts',(-25.7320004369904,3.02850402049925,
20.4757507577748));
#201335=CARTESIAN_POINT('Ctrl Pts',(-25.7360027897446,3.02664472167138,
20.4765580355887));
#201336=CARTESIAN_POINT('Ctrl Pts',(-25.7401414556563,3.02475520579319,
20.4773918152411));
#201337=CARTESIAN_POINT('Ctrl Pts',(-25.7442284571561,3.02292054944725,
20.4782156102479));
#201338=CARTESIAN_POINT('Ctrl Pts',(-25.7510266001984,3.01986886075229,
20.4795858755373));
#201339=CARTESIAN_POINT('Ctrl Pts',(-25.7576824499253,3.01697164089055,
20.4809292951648));
#201340=CARTESIAN_POINT('Ctrl Pts',(-25.7633176671597,3.01457352807633,
20.4820625972023));
#201341=CARTESIAN_POINT('Ctrl Pts',(-25.7646357335749,3.01401261412592,
20.4823276743576));
#201342=CARTESIAN_POINT('Ctrl Pts',(-25.7658979078588,3.01347878518074,
20.4825811907362));
#201343=CARTESIAN_POINT('Ctrl Pts',(-25.7670928683285,3.01297611024295,
20.4828207027961));
#201344=CARTESIAN_POINT('Ctrl Pts',(-25.7729277395806,3.01052159930473,
20.4839902159878));
#201345=CARTESIAN_POINT('Ctrl Pts',(-25.7792521260023,3.00793280138113,
20.4852406682006));
#201346=CARTESIAN_POINT('Ctrl Pts',(-25.7860702876732,3.00523117703368,
20.4865766005632));
#201347=CARTESIAN_POINT('Ctrl Pts',(-25.7963494122922,3.00115818277483,
20.4885906647494));
#201348=CARTESIAN_POINT('Ctrl Pts',(-25.8077508330615,2.99682867579039,
20.4907989321579));
#201349=CARTESIAN_POINT('Ctrl Pts',(-25.8202890769922,2.99232113195002,
20.4932188685674));
#201350=CARTESIAN_POINT('Ctrl Pts',(-25.8261600305387,2.99021050301016,
20.4943519885102));
#201351=CARTESIAN_POINT('Ctrl Pts',(-25.8322802444952,2.98806088506814,
20.4955315387175));
#201352=CARTESIAN_POINT('Ctrl Pts',(-25.8386511169359,2.98588141167116,
20.496759410868));
#201353=CARTESIAN_POINT('Ctrl Pts',(-25.8531519043401,2.98092069700031,
20.4995541792739));
#201354=CARTESIAN_POINT('Ctrl Pts',(-25.868951349992,2.97580493984589,20.5025992265973));
#201355=CARTESIAN_POINT('Ctrl Pts',(-25.8860650442258,2.97064751516427,
20.5059177065893));
#201356=CARTESIAN_POINT('Ctrl Pts',(-25.8921090054735,2.96882609224483,
20.5070896782395));
#201357=CARTESIAN_POINT('Ctrl Pts',(-25.8983168803751,2.96699952532157,
20.5082957568538));
#201358=CARTESIAN_POINT('Ctrl Pts',(-25.9046893198652,2.96517291230776,
20.5095369830471));
#201359=CARTESIAN_POINT('Ctrl Pts',(-25.9073387764866,2.96441346501106,
20.5100530452179));
#201360=CARTESIAN_POINT('Ctrl Pts',(-25.9100166802142,2.96365400943876,
20.5105751831816));
#201361=CARTESIAN_POINT('Ctrl Pts',(-25.9127230714234,2.96289495253778,
20.5111034719696));
#201362=CARTESIAN_POINT('Ctrl Pts',(-25.9173309559478,2.96160258706779,
20.5120029331125));
#201363=CARTESIAN_POINT('Ctrl Pts',(-25.92202143775,2.96031136194024,20.5129202457297));
#201364=CARTESIAN_POINT('Ctrl Pts',(-25.9267946900981,2.95902333124857,
20.5138557526188));
#201365=CARTESIAN_POINT('Ctrl Pts',(-25.9291813162722,2.95837931590273,
20.5143235060633));
#201366=CARTESIAN_POINT('Ctrl Pts',(-25.9315886351714,2.95773609947108,
20.5147958083234));
#201367=CARTESIAN_POINT('Ctrl Pts',(-25.9340166711802,2.95709393840881,
20.5152727074625));
#201368=CARTESIAN_POINT('Ctrl Pts',(-25.9352306891847,2.95677285787766,
20.5155111570321));
#201369=CARTESIAN_POINT('Ctrl Pts',(-25.9364498864696,2.95645204121378,
20.51575075583));
#201370=CARTESIAN_POINT('Ctrl Pts',(-25.9376742658633,2.95613152078416,
20.5159915096396));
#201371=CARTESIAN_POINT('Ctrl Pts',(-25.9382864555601,2.95597126056935,
20.5161118865443));
#201372=CARTESIAN_POINT('Ctrl Pts',(-25.9384991862327,2.95591564546277,
20.5161539722464));
#201373=CARTESIAN_POINT('Ctrl Pts',(-25.9389135422041,2.95580754033137,
20.5162355039899));
#201374=CARTESIAN_POINT('Ctrl Pts',(-25.9393278981755,2.95569943519996,
20.5163170357334));
#201375=CARTESIAN_POINT('Ctrl Pts',(-25.939943830216,2.95553854404233,20.5164378762909));
#201376=CARTESIAN_POINT('Ctrl Pts',(-25.941362953185,2.95517088066033,20.5167172419031));
#201377=CARTESIAN_POINT('Ctrl Pts',(-25.9473546375197,2.95361856773569,
20.5178967524876));
#201378=CARTESIAN_POINT('Ctrl Pts',(-25.9533048399214,2.95211561170241,
20.5190730189225));
#201379=CARTESIAN_POINT('Ctrl Pts',(-25.9592129607025,2.95065993288886,
20.5202454108401));
#201380=CARTESIAN_POINT('Ctrl Pts',(-25.9723490457183,2.94742338418595,
20.522852100932));
#201381=CARTESIAN_POINT('Ctrl Pts',(-25.9852770231261,2.94442047586995,
20.5254395565522));
#201382=CARTESIAN_POINT('Ctrl Pts',(-25.9979911424858,2.94162867110286,
20.527999701192));
#201383=CARTESIAN_POINT('Ctrl Pts',(-26.0294077401651,2.93473011960391,
20.5343258203571));
#201384=CARTESIAN_POINT('Ctrl Pts',(-26.0595164539546,2.92911902220853,
20.5404827809199));
#201385=CARTESIAN_POINT('Ctrl Pts',(-26.0882501090413,2.92451664769109,
20.5463749696843));
#201386=CARTESIAN_POINT('Ctrl Pts',(-26.0924287530822,2.92384733900783,
20.5472318519499));
#201387=CARTESIAN_POINT('Ctrl Pts',(-26.0965783669744,2.92319940875454,
20.5480831929332));
#201388=CARTESIAN_POINT('Ctrl Pts',(-26.1006987926648,2.922572047245,20.5489287559421));
#201389=CARTESIAN_POINT('Ctrl Pts',(-26.1172144909108,2.92005742517404,
20.5523179842774));
#201390=CARTESIAN_POINT('Ctrl Pts',(-26.1332610569219,2.91787310088166,
20.5556141357774));
#201391=CARTESIAN_POINT('Ctrl Pts',(-26.1488294385488,2.91597252783051,
20.5588040131757));
#201392=CARTESIAN_POINT('Ctrl Pts',(-26.1713370558779,2.91322481956088,
20.5634157025296));
#201393=CARTESIAN_POINT('Ctrl Pts',(-26.1928448635098,2.91106929407555,
20.5678046328328));
#201394=CARTESIAN_POINT('Ctrl Pts',(-26.2133332361448,2.90937001131412,
20.5719386754322));
#201395=CARTESIAN_POINT('Ctrl Pts',(-26.2406447358268,2.90710482600997,
20.5774494548947));
#201396=CARTESIAN_POINT('Ctrl Pts',(-26.2661443371845,2.90564931972302,
20.5825066196612));
#201397=CARTESIAN_POINT('Ctrl Pts',(-26.2898044522485,2.90473444567315,
20.5870660377765));
#201398=CARTESIAN_POINT('Ctrl Pts',(-26.306333916832,2.90409529501117,20.5902513452043));
#201399=CARTESIAN_POINT('Ctrl Pts',(-26.3219660589253,2.9037208143811,20.5931944889645));
#201400=CARTESIAN_POINT('Ctrl Pts',(-26.3366960517029,2.90353149245537,
20.5958878016022));
#201401=CARTESIAN_POINT('Ctrl Pts',(-26.3451828263707,2.90342241347974,
20.5974395700119));
#201402=CARTESIAN_POINT('Ctrl Pts',(-26.3533701871106,2.90337500376848,
20.5989085014526));
#201403=CARTESIAN_POINT('Ctrl Pts',(-26.3612576156577,2.90337598444153,
20.6002937611478));
#201404=CARTESIAN_POINT('Ctrl Pts',(-22.6430494979763,5.40739894775953,
21.3934069686321));
#201405=CARTESIAN_POINT('Ctrl Pts',(-22.6668489724334,4.73783250498144,
21.3934069688992));
#201406=CARTESIAN_POINT('Ctrl Pts',(-22.6669517267155,4.06784323213984,
21.3934069691663));
#201407=CARTESIAN_POINT('Ctrl Pts',(-22.6433576322409,3.39826952074901,
21.3934069694326));
#201408=CARTESIAN_POINT('Ctrl Pts',(-22.9641305351401,5.41881164620946,
21.249908558226));
#201409=CARTESIAN_POINT('Ctrl Pts',(-22.9881992249628,4.74167118850445,
21.2499085584964));
#201410=CARTESIAN_POINT('Ctrl Pts',(-22.9883031415827,4.06410311776057,
21.2499085587665));
#201411=CARTESIAN_POINT('Ctrl Pts',(-22.9644421549639,3.38695530922294,
21.2499085590358));
#201412=CARTESIAN_POINT('Ctrl Pts',(-23.2923279370625,5.4304772930368,21.1235513674668));
#201413=CARTESIAN_POINT('Ctrl Pts',(-23.3166718090771,4.74559495171732,
21.1235513677402));
#201414=CARTESIAN_POINT('Ctrl Pts',(-23.3167769137969,4.06028010837261,
21.1235513680133));
#201415=CARTESIAN_POINT('Ctrl Pts',(-23.2926431196987,3.37539033217652,
21.1235513682857));
#201416=CARTESIAN_POINT('Ctrl Pts',(-23.6267285640388,5.44236343105339,
21.0146872884579));
#201417=CARTESIAN_POINT('Ctrl Pts',(-23.6513528194352,4.74959287758068,
21.0146872887343));
#201418=CARTESIAN_POINT('Ctrl Pts',(-23.6514591347107,4.05638484068859,
21.0146872890107));
#201419=CARTESIAN_POINT('Ctrl Pts',(-23.6270473768275,3.36360676670651,
21.0146872892861));
#201420=CARTESIAN_POINT('Origin',(5.74151136874569,4.39848099287715,21.0146900061102));
#201421=CARTESIAN_POINT('Ctrl Pts',(-23.6564780748319,5.86747853554655,
21.7255145281174));
#201422=CARTESIAN_POINT('Ctrl Pts',(-23.8695787408003,5.86751470021724,
21.6568112970563));
#201423=CARTESIAN_POINT('Ctrl Pts',(-24.3405606050572,5.86759445342238,
21.5026665222831));
#201424=CARTESIAN_POINT('Ctrl Pts',(-25.0797852035008,5.86771905572135,
21.2526985237714));
#201425=CARTESIAN_POINT('Ctrl Pts',(-25.7955391611615,5.86783912732955,
21.0018733004402));
#201426=CARTESIAN_POINT('Ctrl Pts',(-26.2533470798986,5.86791563047768,
20.8364852194563));
#201427=CARTESIAN_POINT('Ctrl Pts',(-26.4430423654982,5.86794728139537,
20.7670993928699));
#201428=CARTESIAN_POINT('Ctrl Pts',(-23.5091348600844,6.05868769502905,
21.2685178255325));
#201429=CARTESIAN_POINT('Ctrl Pts',(-23.720887590521,6.0587141313367,21.2002451203055));
#201430=CARTESIAN_POINT('Ctrl Pts',(-24.1888902929146,6.05877284016771,
21.0470666174285));
#201431=CARTESIAN_POINT('Ctrl Pts',(-24.9234388551478,6.05886589354299,
20.7986666566735));
#201432=CARTESIAN_POINT('Ctrl Pts',(-25.6346651197526,6.05895690547129,
20.5494159456875));
#201433=CARTESIAN_POINT('Ctrl Pts',(-26.089576989739,6.05901558889499,20.3850666268914));
#201434=CARTESIAN_POINT('Ctrl Pts',(-26.2780722711417,6.05903998126266,
20.316116687432));
#201435=CARTESIAN_POINT('Ctrl Pts',(-23.3976417351332,5.69134902268218,
20.9224708122559));
#201436=CARTESIAN_POINT('Ctrl Pts',(-23.6083768982219,5.69136809325556,
20.8545337772027));
#201437=CARTESIAN_POINT('Ctrl Pts',(-24.0741306468142,5.69141086783418,
20.7021077960558));
#201438=CARTESIAN_POINT('Ctrl Pts',(-24.805149421422,5.69148003752559,20.4549261834799));
#201439=CARTESIAN_POINT('Ctrl Pts',(-25.5129580061002,5.6915490516522,20.2068960086525));
#201440=CARTESIAN_POINT('Ctrl Pts',(-25.9656838913894,5.69159424560624,
20.0433504536114));
#201441=CARTESIAN_POINT('Ctrl Pts',(-26.1532734012717,5.69161314352499,
19.9747375533019));
#201442=CARTESIAN_POINT('Ctrl Pts',(-23.4578901107736,5.21318672212203,
21.1091467310646));
#201443=CARTESIAN_POINT('Ctrl Pts',(-23.6691783185896,5.21320976699911,
21.0410413849414));
#201444=CARTESIAN_POINT('Ctrl Pts',(-24.1361544187782,5.21326113814197,
20.888236977746));
#201445=CARTESIAN_POINT('Ctrl Pts',(-24.8690918733187,5.21334319864962,
20.6404390620321));
#201446=CARTESIAN_POINT('Ctrl Pts',(-25.5787583696734,5.21342408803363,
20.3917878185116));
#201447=CARTESIAN_POINT('Ctrl Pts',(-26.032672682857,5.21347656513754,20.2278313753848));
#201448=CARTESIAN_POINT('Ctrl Pts',(-26.2207546368721,5.2134984295779,20.1590458720572));
#201449=CARTESIAN_POINT('',(-26.1366790561533,5.86909829896911,20.4883813192308));
#201450=CARTESIAN_POINT('Origin',(-26.1987869637614,5.40334988571416,20.6593276563384));
#201451=CARTESIAN_POINT('',(-25.3587044081687,5.39791126995411,20.428719067688));
#201452=CARTESIAN_POINT('Origin',(-0.347319258915633,5.41038744086535,-50.5843721273968));
#201453=CARTESIAN_POINT('',(-25.5191987073831,5.5645019546256,20.4002959447217));
#201454=CARTESIAN_POINT('Ctrl Pts',(-25.5191987063402,5.56450195568892,
20.4002959453851));
#201455=CARTESIAN_POINT('Ctrl Pts',(-25.4974049812012,5.54311711327281,
20.4002959454761));
#201456=CARTESIAN_POINT('Ctrl Pts',(-25.4758328320452,5.52145767707984,
20.4018247677928));
#201457=CARTESIAN_POINT('Ctrl Pts',(-25.4227010519714,5.46693919098757,
20.4092519180812));
#201458=CARTESIAN_POINT('Ctrl Pts',(-25.3914163429725,5.43374786830782,
20.417006196742));
#201459=CARTESIAN_POINT('Ctrl Pts',(-25.3605078027086,5.39989127237391,
20.4280646073354));
#201460=CARTESIAN_POINT('Ctrl Pts',(-25.3595952965617,5.39888934742777,
20.4283942161599));
#201461=CARTESIAN_POINT('Ctrl Pts',(-25.3587044095477,5.39791126764626,
20.4287190630453));
#201462=CARTESIAN_POINT('',(-25.7376038549504,5.70328121845975,20.4002959323207));
#201463=CARTESIAN_POINT('Ctrl Pts',(-25.7376038477944,5.70328123438841,
20.4002959442175));
#201464=CARTESIAN_POINT('Ctrl Pts',(-25.6947120284346,5.68401255960563,
20.4002959442174));
#201465=CARTESIAN_POINT('Ctrl Pts',(-25.6517004754333,5.66183541357205,
20.4002959444477));
#201466=CARTESIAN_POINT('Ctrl Pts',(-25.5792435168412,5.61578296467991,
20.4002959444475));
#201467=CARTESIAN_POINT('Ctrl Pts',(-25.5469238080997,5.59170689067233,
20.400295944217));
#201468=CARTESIAN_POINT('Ctrl Pts',(-25.5191987079556,5.56450195404209,
20.4002959442169));
#201469=CARTESIAN_POINT('Ctrl Pts',(-26.1366789639145,5.86909839702446,
20.4883814663936));
#201470=CARTESIAN_POINT('Ctrl Pts',(-26.0661437394598,5.84850327189227,
20.4578939951001));
#201471=CARTESIAN_POINT('Ctrl Pts',(-25.9971155957396,5.82048686606072,
20.4344485088268));
#201472=CARTESIAN_POINT('Ctrl Pts',(-25.8629861140351,5.76108972694688,
20.4064052681055));
#201473=CARTESIAN_POINT('Ctrl Pts',(-25.8012338398727,5.73186626466322,
20.4002959087839));
#201474=CARTESIAN_POINT('Ctrl Pts',(-25.7376038645456,5.70328119710088,
20.400295908525));
#201475=CARTESIAN_POINT('Origin',(-11.8706846557719,31.9136523650384,25.9258301921391));
#201476=CARTESIAN_POINT('',(-11.4449887117898,31.1760830153243,22.7471543813921));
#201477=CARTESIAN_POINT('Ctrl Pts',(-6.02805476622557,21.7903558279652,
25.7488463502628));
#201478=CARTESIAN_POINT('Ctrl Pts',(-7.87117068616062,24.9838507672607,
25.0187866625025));
#201479=CARTESIAN_POINT('Ctrl Pts',(-9.67680537571717,28.1124034493796,
24.0182312432694));
#201480=CARTESIAN_POINT('Ctrl Pts',(-11.4449849479972,31.1760851844844,
22.7471543739296));
#201481=CARTESIAN_POINT('',(-11.5982050396544,31.448687144542,22.6288973099098));
#201482=CARTESIAN_POINT('Ctrl Pts',(-11.6012039374926,31.4467336529037,
22.6289611386777));
#201483=CARTESIAN_POINT('Ctrl Pts',(-11.5629340671936,31.3804249438053,
22.6543022561932));
#201484=CARTESIAN_POINT('Ctrl Pts',(-11.5108797528917,31.2902324671277,
22.6937024309069));
#201485=CARTESIAN_POINT('Ctrl Pts',(-11.4449962352339,31.1760786700898,
22.7471543739297));
#201486=CARTESIAN_POINT('',(-11.5952574079144,31.4507438473547,22.1925297120563));
#201487=CARTESIAN_POINT('Ctrl Pts',(-11.5952574079144,31.4507438473547,
22.1925297120563));
#201488=CARTESIAN_POINT('Ctrl Pts',(-11.589454471307,31.4549423855485,22.3379860517237));
#201489=CARTESIAN_POINT('Ctrl Pts',(-11.5894501535472,31.4549356447466,
22.4834423915236));
#201490=CARTESIAN_POINT('Ctrl Pts',(-11.5982050396544,31.448687144542,22.6288973099098));
#201491=CARTESIAN_POINT('',(-11.7560412804336,31.7150142344127,22.0807258012495));
#201492=CARTESIAN_POINT('Ctrl Pts',(-11.7560412897212,31.7150142172453,
22.0807258013654));
#201493=CARTESIAN_POINT('Ctrl Pts',(-11.7005138257285,31.6283258279719,
22.1179937715516));
#201494=CARTESIAN_POINT('Ctrl Pts',(-11.6449863073976,31.5416374771613,
22.1552617417377));
#201495=CARTESIAN_POINT('Ctrl Pts',(-11.5952574079144,31.4507438473547,
22.1925297120563));
#201496=CARTESIAN_POINT('',(-11.7560405972803,31.7150130925531,21.9440288936785));
#201497=CARTESIAN_POINT('',(-11.7560412711149,31.7150142515052,23.2040720993957));
#201498=CARTESIAN_POINT('',(-11.5030474468821,31.2766678178527,21.2002944340455));
#201499=CARTESIAN_POINT('Ctrl Pts',(-11.5030422438718,31.27667096499,21.2002944340455));
#201500=CARTESIAN_POINT('Ctrl Pts',(-11.5030475455566,31.2767054855274,
21.3327799096237));
#201501=CARTESIAN_POINT('Ctrl Pts',(-11.5201241020646,31.3062404455556,
21.4803450307532));
#201502=CARTESIAN_POINT('Ctrl Pts',(-11.6029811165824,31.4498207791649,
21.7522156806842));
#201503=CARTESIAN_POINT('Ctrl Pts',(-11.6696232029676,31.5652811893908,
21.8756408124047));
#201504=CARTESIAN_POINT('Ctrl Pts',(-11.7560406115137,31.715013087234,21.9440288873392));
#201505=CARTESIAN_POINT('',(-11.5030486077716,31.2766668947326,20.9502972192789));
#201506=CARTESIAN_POINT('',(-11.5030499545863,31.2766660814921,23.2040720993906));
#201507=CARTESIAN_POINT('Origin',(-12.0366298396983,32.2004813956505,20.9528888756476));
#201508=CARTESIAN_POINT('Origin',(5.74151139978802,4.39848095853591,25.9314851586419));
#201509=CARTESIAN_POINT('Ctrl Pts',(-4.77689421143471,21.6228542933712,
26.9147606701655));
#201510=CARTESIAN_POINT('Ctrl Pts',(-4.81508562547792,21.6315830693785,
26.9098202662872));
#201511=CARTESIAN_POINT('Ctrl Pts',(-4.85146030169243,21.6398329087355,
26.9038537705746));
#201512=CARTESIAN_POINT('Ctrl Pts',(-4.8858817818781,21.6476118307107,26.8972200445681));
#201513=CARTESIAN_POINT('Ctrl Pts',(-4.91847146736727,21.6549767847816,
26.8909393430118));
#201514=CARTESIAN_POINT('Ctrl Pts',(-4.94931120681228,21.6619192087224,
26.8840609084566));
#201515=CARTESIAN_POINT('Ctrl Pts',(-4.97831962636603,21.6684246563561,
26.8768746279063));
#201516=CARTESIAN_POINT('Ctrl Pts',(-5.00897558862382,21.6752995830221,
26.8692802001947));
#201517=CARTESIAN_POINT('Ctrl Pts',(-5.03759314205658,21.6816827829061,
26.8613430094529));
#201518=CARTESIAN_POINT('Ctrl Pts',(-5.06416775771618,21.6874959517046,
26.8533583035524));
#201519=CARTESIAN_POINT('Ctrl Pts',(-5.08001120516805,21.6909616889167,
26.8485979235727));
#201520=CARTESIAN_POINT('Ctrl Pts',(-5.09512895881984,21.6942243968922,
26.8438197727246));
#201521=CARTESIAN_POINT('Ctrl Pts',(-5.10952291482933,21.6972643981068,
26.8390787728914));
#201522=CARTESIAN_POINT('Ctrl Pts',(-5.13642149858728,21.7029453747086,
26.8302190694835));
#201523=CARTESIAN_POINT('Ctrl Pts',(-5.16075711068214,21.7079466581595,
26.821499135881));
#201524=CARTESIAN_POINT('Ctrl Pts',(-5.18253576649796,21.712339928324,26.8132537512449));
#201525=CARTESIAN_POINT('Ctrl Pts',(-5.19538165822775,21.7149312486217,
26.8083903051626));
#201526=CARTESIAN_POINT('Ctrl Pts',(-5.20733837043269,21.7173106452435,
26.8036911424304));
#201527=CARTESIAN_POINT('Ctrl Pts',(-5.218409083806,21.7194901319538,26.7992171102827));
#201528=CARTESIAN_POINT('Ctrl Pts',(-5.23332896829596,21.7224274033716,
26.7931875040056));
#201529=CARTESIAN_POINT('Ctrl Pts',(-5.2466414425448,21.7250059779111,26.7875671483967));
#201530=CARTESIAN_POINT('Ctrl Pts',(-5.25836442172115,21.7272648873699,
26.7824822395903));
#201531=CARTESIAN_POINT('Ctrl Pts',(-5.2642259113093,21.7283943420992,26.7799397851871));
#201532=CARTESIAN_POINT('Ctrl Pts',(-5.26969011100599,21.7294438631215,
26.7775307961836));
#201533=CARTESIAN_POINT('Ctrl Pts',(-5.27475954574436,21.7304180109526,
26.7752685534211));
#201534=CARTESIAN_POINT('Ctrl Pts',(-5.27729426311355,21.7309050848682,
26.7741374320399));
#201535=CARTESIAN_POINT('Ctrl Pts',(-5.27973028003903,21.7313733159977,
26.7730429753072));
#201536=CARTESIAN_POINT('Ctrl Pts',(-5.28206792391213,21.7318232328828,
26.7719866733966));
#201537=CARTESIAN_POINT('Ctrl Pts',(-5.28323674584865,21.7320481913253,
26.7714585224413));
#201538=CARTESIAN_POINT('Ctrl Pts',(-5.28438097389396,21.732268571249,26.770939908731));
#201539=CARTESIAN_POINT('Ctrl Pts',(-5.28550064669112,21.7324844368199,
26.770431008848));
#201540=CARTESIAN_POINT('Ctrl Pts',(-5.2860604830897,21.7325923696053,26.7701765589065));
#201541=CARTESIAN_POINT('Ctrl Pts',(-5.28624290857904,21.7326275081845,
26.7700934808117));
#201542=CARTESIAN_POINT('Ctrl Pts',(-5.28660494838684,21.7326973471715,
26.7699286227597));
#201543=CARTESIAN_POINT('Ctrl Pts',(-5.28696698819464,21.7327671861585,
26.7697637647077));
#201544=CARTESIAN_POINT('Ctrl Pts',(-5.2875087614739,21.7328717126674,26.7695173810591));
#201545=CARTESIAN_POINT('Ctrl Pts',(-5.28878603635314,21.733118553916,26.7689336207599));
#201546=CARTESIAN_POINT('Ctrl Pts',(-5.3301277210591,21.7411080894777,26.7500389923382));
#201547=CARTESIAN_POINT('Ctrl Pts',(-5.36941587314626,21.7484242580471,
26.7300742716111));
#201548=CARTESIAN_POINT('Ctrl Pts',(-5.40656114985011,21.7550709657011,
26.7093738731631));
#201549=CARTESIAN_POINT('Ctrl Pts',(-5.44286383894256,21.7615669022739,
26.6891430337231));
#201550=CARTESIAN_POINT('Ctrl Pts',(-5.47712029247083,21.7674232370584,
26.668209979285));
#201551=CARTESIAN_POINT('Ctrl Pts',(-5.50928856836584,21.7726204521658,
26.6468790157313));
#201552=CARTESIAN_POINT('Ctrl Pts',(-5.53494778262838,21.7767660413308,
26.6298642473291));
#201553=CARTESIAN_POINT('Ctrl Pts',(-5.55910036992835,21.7804844648005,
26.6127241777456));
#201554=CARTESIAN_POINT('Ctrl Pts',(-5.58197257171368,21.7838439553448,
26.5954790422113));
#201555=CARTESIAN_POINT('Ctrl Pts',(-5.60568017425149,21.7873261503387,
26.5776040329405));
#201556=CARTESIAN_POINT('Ctrl Pts',(-5.6280125601997,21.7904224224485,26.559615802866));
#201557=CARTESIAN_POINT('Ctrl Pts',(-5.64920093236766,21.7932088583531,
26.5414846736451));
#201558=CARTESIAN_POINT('Ctrl Pts',(-5.65942016936162,21.7945527675809,
26.5327399572031));
#201559=CARTESIAN_POINT('Ctrl Pts',(-5.66937294737396,21.7958246332473,
26.5239612722559));
#201560=CARTESIAN_POINT('Ctrl Pts',(-5.67908317088008,21.7970332914109,
26.5151415330811));
#201561=CARTESIAN_POINT('Ctrl Pts',(-5.71236320743896,21.8011757488782,
26.4849134706689));
#201562=CARTESIAN_POINT('Ctrl Pts',(-5.74336234618303,21.8045834077241,
26.45365736044));
#201563=CARTESIAN_POINT('Ctrl Pts',(-5.77194736240611,21.8072853489292,
26.4216562067877));
#201564=CARTESIAN_POINT('Ctrl Pts',(-5.80070772770885,21.8100038646536,
26.3894587484421));
#201565=CARTESIAN_POINT('Ctrl Pts',(-5.82702417351925,21.8120081869819,
26.3565077190287));
#201566=CARTESIAN_POINT('Ctrl Pts',(-5.85080759197572,21.8133068111242,
26.3231052375239));
#201567=CARTESIAN_POINT('Ctrl Pts',(-5.87337295955645,21.8145389271539,
26.2914134403736));
#201568=CARTESIAN_POINT('Ctrl Pts',(-5.89365852819664,21.8151357044625,
26.2593158238221));
#201569=CARTESIAN_POINT('Ctrl Pts',(-5.91162680912384,21.8150848421017,
26.2270739203757));
#201570=CARTESIAN_POINT('Ctrl Pts',(-5.92990779360788,21.8150330945787,
26.1942709082773));
#201571=CARTESIAN_POINT('Ctrl Pts',(-5.94577958864962,21.8143401921217,
26.1613601004108));
#201572=CARTESIAN_POINT('Ctrl Pts',(-5.95933070836358,21.8131121234145,
26.1286075534183));
#201573=CARTESIAN_POINT('Ctrl Pts',(-5.97321020896963,21.8118542952258,
26.0950613221528));
#201574=CARTESIAN_POINT('Ctrl Pts',(-5.98465535468713,21.8100351477544,
26.0616818012401));
#201575=CARTESIAN_POINT('Ctrl Pts',(-5.99380715691848,21.8077392523853,
26.0287409680179));
#201576=CARTESIAN_POINT('Ctrl Pts',(-6.00295895914983,21.8054433570162,
25.9958001347958));
#201577=CARTESIAN_POINT('Ctrl Pts',(-6.00981786991421,21.8026706056174,
25.9632985254234));
#201578=CARTESIAN_POINT('Ctrl Pts',(-6.01456535638151,21.7994768574809,
25.9314851643572));
#201579=CARTESIAN_POINT('Origin',(7.67912841042815,-1.95954494282944,27.3772715578217));
#201580=CARTESIAN_POINT('',(13.4086856394644,-11.8869247554161,26.1099354324175));
#201581=CARTESIAN_POINT('',(13.4160896270799,-11.899753714907,26.2811225182557));
#201582=CARTESIAN_POINT('Origin',(13.9064911706137,-12.7503531029845,26.1099288225834));
#201583=CARTESIAN_POINT('',(8.03399242573491,-2.57440393117136,27.200278960626));
#201584=CARTESIAN_POINT('Ctrl Pts',(13.4160894669993,-11.8997534033289,
26.2811225792615));
#201585=CARTESIAN_POINT('Ctrl Pts',(11.6329273229213,-8.81013784778645,
26.8422490001226));
#201586=CARTESIAN_POINT('Ctrl Pts',(9.83889508279091,-5.70168827623547,
27.1486329378418));
#201587=CARTESIAN_POINT('Ctrl Pts',(8.03399244939378,-2.57440391751643,
27.2002789606265));
#201588=CARTESIAN_POINT('',(7.86015453400459,-2.27320183507871,27.200293901663));
#201589=CARTESIAN_POINT('',(8.03399241390537,-2.57440393799811,27.2002789606258));
#201590=CARTESIAN_POINT('Ctrl Pts',(7.86015453384513,-2.27320183439862,
27.2002939016631));
#201591=CARTESIAN_POINT('Ctrl Pts',(7.86015440575206,-2.27320161247502,
27.0779045199602));
#201592=CARTESIAN_POINT('Ctrl Pts',(7.84560431384101,-2.24799123669897,
26.9339527242967));
#201593=CARTESIAN_POINT('Ctrl Pts',(7.81361335727299,-2.19256175612947,
26.7814885848787));
#201594=CARTESIAN_POINT('Ctrl Pts',(7.80344048138369,-2.17493561152613,
26.7404882830022));
#201595=CARTESIAN_POINT('Ctrl Pts',(7.79161782780001,-2.1544509615664,26.7004912799539));
#201596=CARTESIAN_POINT('',(13.4086856395835,-11.8869247554699,26.1099398574216));
#201597=CARTESIAN_POINT('Origin',(5.74151140050546,4.39848095693364,26.1099354248191));
#201598=CARTESIAN_POINT('',(14.8872269504925,-12.448207265567,27.0955462203526));
#201599=CARTESIAN_POINT('Origin',(5.74151140434864,4.39848100182488,27.0955326414128));
#201600=CARTESIAN_POINT('Ctrl Pts',(14.8872267366096,-12.4482073964731,
27.0955462192439));
#201601=CARTESIAN_POINT('Ctrl Pts',(14.8525623190602,-12.4389966482215,
27.0998860755093));
#201602=CARTESIAN_POINT('Ctrl Pts',(14.8193472298322,-12.4298030722393,
27.1031064149659));
#201603=CARTESIAN_POINT('Ctrl Pts',(14.7876854915282,-12.4208339544723,
27.105437472886));
#201604=CARTESIAN_POINT('Ctrl Pts',(14.7587153663899,-12.4126273152285,
27.10757036398));
#201605=CARTESIAN_POINT('Ctrl Pts',(14.7310448571902,-12.4046089473953,
27.1089582109999));
#201606=CARTESIAN_POINT('Ctrl Pts',(14.704730874827,-12.3969437560294,27.1097474173527));
#201607=CARTESIAN_POINT('Ctrl Pts',(14.6771944769403,-12.3889224783523,
27.1105732862708));
#201608=CARTESIAN_POINT('Ctrl Pts',(14.6511437338299,-12.381275123928,27.1107457532994));
#201609=CARTESIAN_POINT('Ctrl Pts',(14.6266311683096,-12.3741203942973,
27.1104225282591));
#201610=CARTESIAN_POINT('Ctrl Pts',(14.6143748855494,-12.3705430294819,
27.110260915739));
#201611=CARTESIAN_POINT('Ctrl Pts',(14.6025029666615,-12.3670881360597,
27.1099751865062));
#201612=CARTESIAN_POINT('Ctrl Pts',(14.5910209603952,-12.3637667592875,
27.1095840702641));
#201613=CARTESIAN_POINT('Ctrl Pts',(14.585279957262,-12.3621060709013,27.1093885121431));
#201614=CARTESIAN_POINT('Ctrl Pts',(14.5796364400029,-12.3604787544777,
27.1091665927037));
#201615=CARTESIAN_POINT('Ctrl Pts',(14.5740910156996,-12.3588859396297,
27.1089206097479));
#201616=CARTESIAN_POINT('Ctrl Pts',(14.5697131705833,-12.3576284891044,
27.1087264180643));
#201617=CARTESIAN_POINT('Ctrl Pts',(14.566123788256,-12.3565988683111,27.1085543901396));
#201618=CARTESIAN_POINT('Ctrl Pts',(14.5616005190973,-12.3553091453536,
27.1083183062856));
#201619=CARTESIAN_POINT('Ctrl Pts',(14.560394155056,-12.3549651739151,27.108255342296));
#201620=CARTESIAN_POINT('Ctrl Pts',(14.5591213959714,-12.3546026351697,
27.1081875672707));
#201621=CARTESIAN_POINT('Ctrl Pts',(14.557749651212,-12.3542121067754,27.1081127142008));
#201622=CARTESIAN_POINT('Ctrl Pts',(14.5122241860206,-12.3412512503917,
27.105628490508));
#201623=CARTESIAN_POINT('Ctrl Pts',(14.4665429822058,-12.3275527214375,
27.1014940139711));
#201624=CARTESIAN_POINT('Ctrl Pts',(14.4212020688799,-12.3134655748546,
27.0956467438497));
#201625=CARTESIAN_POINT('Ctrl Pts',(14.375883600815,-12.299385401878,27.0898023683216));
#201626=CARTESIAN_POINT('Ctrl Pts',(14.3309056856098,-12.2849167510146,
27.0822470015544));
#201627=CARTESIAN_POINT('Ctrl Pts',(14.2867585109303,-12.2704192995013,
27.0729688127683));
#201628=CARTESIAN_POINT('Ctrl Pts',(14.2739388367106,-12.2662094580615,
27.070274566569));
#201629=CARTESIAN_POINT('Ctrl Pts',(14.261189148615,-12.2619972725635,27.0674353648463));
#201630=CARTESIAN_POINT('Ctrl Pts',(14.2485212578955,-12.2577917699623,
27.0644516880905));
#201631=CARTESIAN_POINT('Ctrl Pts',(14.2040645649834,-12.243032980056,27.0539807735383));
#201632=CARTESIAN_POINT('Ctrl Pts',(14.1616329565654,-12.2285095220719,
27.0420459961271));
#201633=CARTESIAN_POINT('Ctrl Pts',(14.1213168873726,-12.2143798107596,
27.028938218142));
#201634=CARTESIAN_POINT('Ctrl Pts',(14.0817881333512,-12.200526032501,27.0160864163143));
#201635=CARTESIAN_POINT('Ctrl Pts',(14.0442924256117,-12.1870511281227,
27.002107029478));
#201636=CARTESIAN_POINT('Ctrl Pts',(14.0088790330259,-12.1741168086545,
26.9872439207635));
#201637=CARTESIAN_POINT('Ctrl Pts',(13.9992163962009,-12.1705876457454,
26.9831884826619));
#201638=CARTESIAN_POINT('Ctrl Pts',(13.9897080759051,-12.1670990071114,
26.9790666319674));
#201639=CARTESIAN_POINT('Ctrl Pts',(13.9803542725427,-12.1636544489755,
26.9748824617299));
#201640=CARTESIAN_POINT('Ctrl Pts',(13.9453469161709,-12.1507629149615,
26.9592228703373));
#201641=CARTESIAN_POINT('Ctrl Pts',(13.9125236732232,-12.1384490764671,
26.9427228953978));
#201642=CARTESIAN_POINT('Ctrl Pts',(13.8818941545556,-12.1267568030896,
26.9257070947506));
#201643=CARTESIAN_POINT('Ctrl Pts',(13.8781384781706,-12.1253231405013,
26.9236206812697));
#201644=CARTESIAN_POINT('Ctrl Pts',(13.8744157277254,-12.1238988505768,
26.9215264981023));
#201645=CARTESIAN_POINT('Ctrl Pts',(13.8707258747215,-12.1224840366741,
26.9194251302251));
#201646=CARTESIAN_POINT('Ctrl Pts',(13.8568451309669,-12.117161692065,26.9115200594791));
#201647=CARTESIAN_POINT('Ctrl Pts',(13.8436984829173,-12.1120656177703,
26.9036798556685));
#201648=CARTESIAN_POINT('Ctrl Pts',(13.8309440217625,-12.1070864100662,
26.8957405402212));
#201649=CARTESIAN_POINT('Ctrl Pts',(13.8180555839309,-12.1020548992743,
26.8877178278285));
#201650=CARTESIAN_POINT('Ctrl Pts',(13.8055674600531,-12.0971427500153,
26.8795935891427));
#201651=CARTESIAN_POINT('Ctrl Pts',(13.7931571458864,-12.0922137147998,
26.8711626706901));
#201652=CARTESIAN_POINT('Ctrl Pts',(13.7879588811032,-12.0901491071007,
26.8676312414375));
#201653=CARTESIAN_POINT('Ctrl Pts',(13.7827746449285,-12.0880812540274,
26.864045601324));
#201654=CARTESIAN_POINT('Ctrl Pts',(13.7775824495435,-12.0859988821574,
26.8603889697417));
#201655=CARTESIAN_POINT('Ctrl Pts',(13.7436782015881,-12.0724013098431,
26.8365117203982));
#201656=CARTESIAN_POINT('Ctrl Pts',(13.7122247436056,-12.0593951317783,
26.8114873508593));
#201657=CARTESIAN_POINT('Ctrl Pts',(13.6832804696361,-12.047046629312,26.7856137639239));
#201658=CARTESIAN_POINT('Ctrl Pts',(13.661249954569,-12.0376477454456,26.7659204578343));
#201659=CARTESIAN_POINT('Ctrl Pts',(13.6406720753965,-12.0286304045563,
26.7457352275294));
#201660=CARTESIAN_POINT('Ctrl Pts',(13.6215547524816,-12.0200327020935,
26.7251858977848));
#201661=CARTESIAN_POINT('Ctrl Pts',(13.6066793455613,-12.0133427317832,
26.7091962300238));
#201662=CARTESIAN_POINT('Ctrl Pts',(13.592568596022,-12.0068677246321,26.6928334393944));
#201663=CARTESIAN_POINT('Ctrl Pts',(13.5793435483612,-12.0006382492973,
26.6763176376983));
#201664=CARTESIAN_POINT('Ctrl Pts',(13.5658154650472,-11.9942660332195,
26.6594233967796));
#201665=CARTESIAN_POINT('Ctrl Pts',(13.5532143476419,-11.9881506971284,
26.6423695621561));
#201666=CARTESIAN_POINT('Ctrl Pts',(13.5416253332834,-11.9823532817565,
26.6254098865327));
#201667=CARTESIAN_POINT('Ctrl Pts',(13.5308541135434,-11.9769649689144,
26.6096469935714));
#201668=CARTESIAN_POINT('Ctrl Pts',(13.5209566155288,-11.9718517131047,
26.5939659939829));
#201669=CARTESIAN_POINT('Ctrl Pts',(13.5119672218575,-11.9670831054069,
26.5785780658746));
#201670=CARTESIAN_POINT('Ctrl Pts',(13.4938410892412,-11.9574677276976,
26.547549985919));
#201671=CARTESIAN_POINT('Ctrl Pts',(13.4783037032167,-11.9486235887443,
26.515926533627));
#201672=CARTESIAN_POINT('Ctrl Pts',(13.4653063094378,-11.9405389936136,
26.4839981533401));
#201673=CARTESIAN_POINT('Ctrl Pts',(13.4516439574464,-11.9320407834138,
26.4504362887528));
#201674=CARTESIAN_POINT('Ctrl Pts',(13.4407883338879,-11.9243818284525,
26.4165383592917));
#201675=CARTESIAN_POINT('Ctrl Pts',(13.4326302845915,-11.9175756278916,
26.3826237802889));
#201676=CARTESIAN_POINT('Ctrl Pts',(13.424472235295,-11.9107694273306,26.3487092012861));
#201677=CARTESIAN_POINT('Ctrl Pts',(13.4190113662277,-11.9048162880088,
26.3147786159854));
#201678=CARTESIAN_POINT('Ctrl Pts',(13.4160894985228,-11.8997533851355,
26.2811225792617));
#201679=CARTESIAN_POINT('Origin',(5.74151140050546,4.39848095693662,26.1099354240888));
#201680=CARTESIAN_POINT('Origin',(5.74151140050169,4.39848095744708,25.3266339500375));
#201681=CARTESIAN_POINT('',(-1.78118535897234,-15.2078709091052,25.3266339579199));
#201682=CARTESIAN_POINT('Origin',(-1.60207353104376,-14.7410530066105,25.3266339578105));
#201683=CARTESIAN_POINT('',(15.0668327240401,-13.750189769039,24.8358759459652));
#201684=CARTESIAN_POINT('Origin',(5.74151140030473,4.39848089087207,24.8358704164086));
#201685=CARTESIAN_POINT('',(14.9085882965217,-14.4857480335895,25.2356422930547));
#201686=CARTESIAN_POINT('Ctrl Pts',(14.9085882111002,-14.4857480817618,
25.2356422932179));
#201687=CARTESIAN_POINT('Ctrl Pts',(14.9066634331815,-14.482405372337,25.2148523320093));
#201688=CARTESIAN_POINT('Ctrl Pts',(14.9052639875549,-14.477343086158,25.1942895937255));
#201689=CARTESIAN_POINT('Ctrl Pts',(14.9044395268464,-14.4705099924497,
25.1739929390883));
#201690=CARTESIAN_POINT('Ctrl Pts',(14.9036413597146,-14.4638948187364,
25.1543435823024));
#201691=CARTESIAN_POINT('Ctrl Pts',(14.903381831873,-14.4556194261231,25.1349425958088));
#201692=CARTESIAN_POINT('Ctrl Pts',(14.9036859801715,-14.4456028953667,
25.1158517504879));
#201693=CARTESIAN_POINT('Ctrl Pts',(14.9038867324932,-14.4389915093583,
25.1032508859058));
#201694=CARTESIAN_POINT('Ctrl Pts',(14.904332648615,-14.4316208682534,25.0907857027819));
#201695=CARTESIAN_POINT('Ctrl Pts',(14.9050267974826,-14.4234610453836,
25.0784838033471));
#201696=CARTESIAN_POINT('Ctrl Pts',(14.9059674989514,-14.4124029601278,
25.0618124300919));
#201697=CARTESIAN_POINT('Ctrl Pts',(14.9073871706204,-14.3998202611263,
25.0453504427472));
#201698=CARTESIAN_POINT('Ctrl Pts',(14.9093180013915,-14.3857009173182,
25.0293375055043));
#201699=CARTESIAN_POINT('Ctrl Pts',(14.9102936992722,-14.378566053903,25.0212457611811));
#201700=CARTESIAN_POINT('Ctrl Pts',(14.9114002462521,-14.3710395554503,
25.0132687160214));
#201701=CARTESIAN_POINT('Ctrl Pts',(14.9126438068207,-14.3631245303118,
25.0054369386356));
#201702=CARTESIAN_POINT('Ctrl Pts',(14.9144960422793,-14.3513354059321,
24.9937718085696));
#201703=CARTESIAN_POINT('Ctrl Pts',(14.9166488743226,-14.338686140741,24.9824301888147));
#201704=CARTESIAN_POINT('Ctrl Pts',(14.9191038788464,-14.3252092909305,
24.9715072616421));
#201705=CARTESIAN_POINT('Ctrl Pts',(14.9202373434547,-14.3189870896498,
24.9664641950206));
#201706=CARTESIAN_POINT('Ctrl Pts',(14.9214813314671,-14.312394719536,24.9613637580356));
#201707=CARTESIAN_POINT('Ctrl Pts',(14.9227680628249,-14.3057002997236,
24.956423165702));
#201708=CARTESIAN_POINT('Ctrl Pts',(14.9240721760617,-14.2989154479853,
24.9514158331143));
#201709=CARTESIAN_POINT('Ctrl Pts',(14.9254203135838,-14.2920260477161,
24.9465729400646));
#201710=CARTESIAN_POINT('Ctrl Pts',(14.9267589243764,-14.2853433356899,
24.9420801160268));
#201711=CARTESIAN_POINT('Ctrl Pts',(14.9269602373616,-14.2843383260824,
24.941404442542));
#201712=CARTESIAN_POINT('Ctrl Pts',(14.9271613630655,-14.2833380434666,
24.9407366110038));
#201713=CARTESIAN_POINT('Ctrl Pts',(14.927362147838,-14.2823435991163,24.9400771739634));
#201714=CARTESIAN_POINT('Ctrl Pts',(14.9303846985061,-14.2673735473576,
24.9301502166396));
#201715=CARTESIAN_POINT('Ctrl Pts',(14.933813019776,-14.250967602703,24.9202710852162));
#201716=CARTESIAN_POINT('Ctrl Pts',(14.9377033687908,-14.2330945191123,
24.9107255659074));
#201717=CARTESIAN_POINT('Ctrl Pts',(14.9411577388828,-14.2172244146129,
24.9022497822988));
#201718=CARTESIAN_POINT('Ctrl Pts',(14.9449765054596,-14.2001979341334,
24.8940376668757));
#201719=CARTESIAN_POINT('Ctrl Pts',(14.949212859453,-14.182024931877,24.8862910458291));
#201720=CARTESIAN_POINT('Ctrl Pts',(14.9537165503273,-14.162705114754,24.8780555710391));
#201721=CARTESIAN_POINT('Ctrl Pts',(14.9586844930892,-14.142095827263,24.8703477696304));
#201722=CARTESIAN_POINT('Ctrl Pts',(14.9641201332418,-14.1202685055494,
24.8633952600497));
#201723=CARTESIAN_POINT('Ctrl Pts',(14.9668379533182,-14.1093548446925,
24.8599190052593));
#201724=CARTESIAN_POINT('Ctrl Pts',(14.9696718906146,-14.0981373378916,
24.8566312117975));
#201725=CARTESIAN_POINT('Ctrl Pts',(14.9726165785654,-14.0866279348477,
24.8535582793128));
#201726=CARTESIAN_POINT('Ctrl Pts',(14.9740889225408,-14.0808732333257,
24.8520218130704));
#201727=CARTESIAN_POINT('Ctrl Pts',(14.9755889494309,-14.0750455479319,
24.8505390415007));
#201728=CARTESIAN_POINT('Ctrl Pts',(14.9771154690737,-14.0691465361332,
24.8491131682232));
#201729=CARTESIAN_POINT('Ctrl Pts',(14.9780252572105,-14.0656307929992,
24.8482633641618));
#201730=CARTESIAN_POINT('Ctrl Pts',(14.9790903336314,-14.0615386930528,
24.8473060555192));
#201731=CARTESIAN_POINT('Ctrl Pts',(14.98004895957,-14.0578548272819,24.8464739562835));
#201732=CARTESIAN_POINT('Ctrl Pts',(14.9806987974771,-14.0553575908451,
24.845909888899));
#201733=CARTESIAN_POINT('Ctrl Pts',(14.9812999865394,-14.0530483538089,
24.8454019084898));
#201734=CARTESIAN_POINT('Ctrl Pts',(14.9817732428642,-14.0512371185845,
24.8450094026475));
#201735=CARTESIAN_POINT('Ctrl Pts',(14.9853289924084,-14.037628639447,24.8420603612999));
#201736=CARTESIAN_POINT('Ctrl Pts',(14.9894076085849,-14.0221731637687,
24.8390904907194));
#201737=CARTESIAN_POINT('Ctrl Pts',(14.9940471423229,-14.0049112210627,
24.8364130008144));
#201738=CARTESIAN_POINT('Ctrl Pts',(14.9955213329408,-13.9994263177468,
24.8355622406475));
#201739=CARTESIAN_POINT('Ctrl Pts',(14.9970522491722,-13.9937592685105,
24.8347412979446));
#201740=CARTESIAN_POINT('Ctrl Pts',(14.9986414280858,-13.9879121414017,
24.8339609620494));
#201741=CARTESIAN_POINT('Ctrl Pts',(15.0019367284737,-13.9757876159219,
24.8323428678524));
#201742=CARTESIAN_POINT('Ctrl Pts',(15.0054799719479,-13.962888920625,24.8308989166674));
#201743=CARTESIAN_POINT('Ctrl Pts',(15.0092658434275,-13.9492429643354,
24.8297282798368));
#201744=CARTESIAN_POINT('Ctrl Pts',(15.0111587791673,-13.9424199861906,
24.8291429614214));
#201745=CARTESIAN_POINT('Ctrl Pts',(15.0131121414491,-13.9354103365732,
24.8286260386774));
#201746=CARTESIAN_POINT('Ctrl Pts',(15.0151237039799,-13.9282182416917,
24.8281903441763));
#201747=CARTESIAN_POINT('Ctrl Pts',(15.0162237990384,-13.9242849868621,
24.8279520690244));
#201748=CARTESIAN_POINT('Ctrl Pts',(15.0171939909015,-13.9208178239286,
24.827765729934));
#201749=CARTESIAN_POINT('Ctrl Pts',(15.0182757476907,-13.9169635457927,
24.8275836723049));
#201750=CARTESIAN_POINT('Ctrl Pts',(15.0191720212616,-13.913770140711,24.827432831152));
#201751=CARTESIAN_POINT('Ctrl Pts',(15.0201448303296,-13.9103109123868,
24.8272851400452));
#201752=CARTESIAN_POINT('Ctrl Pts',(15.0213295935424,-13.9060994304581,
24.8271401154192));
#201753=CARTESIAN_POINT('Ctrl Pts',(15.0262576354221,-13.8885817027839,
24.8265368831254));
#201754=CARTESIAN_POINT('Ctrl Pts',(15.0308587083839,-13.8723301296996,
24.8265145407042));
#201755=CARTESIAN_POINT('Ctrl Pts',(15.0351461239693,-13.8573406373931,
24.8268507027742));
#201756=CARTESIAN_POINT('Ctrl Pts',(15.0395652314287,-13.8418907291803,
24.8271971903684));
#201757=CARTESIAN_POINT('Ctrl Pts',(15.0436507527184,-13.8277808639394,
24.827924427324));
#201758=CARTESIAN_POINT('Ctrl Pts',(15.0474020848864,-13.8149805801146,
24.8288373145166));
#201759=CARTESIAN_POINT('Ctrl Pts',(15.05132364659,-13.8015994396037,24.8297916270898));
#201760=CARTESIAN_POINT('Ctrl Pts',(15.054879673262,-13.7896487563311,24.8309487473695));
#201761=CARTESIAN_POINT('Ctrl Pts',(15.0580585707665,-13.7790770241952,
24.8321395830913));
#201762=CARTESIAN_POINT('Ctrl Pts',(15.0596212550166,-13.7738801660762,
24.8327249747952));
#201763=CARTESIAN_POINT('Ctrl Pts',(15.061092675657,-13.7690163518327,24.8333193229376));
#201764=CARTESIAN_POINT('Ctrl Pts',(15.0624708915552,-13.7644787679715,
24.8339069968899));
#201765=CARTESIAN_POINT('Ctrl Pts',(15.0640467181942,-13.7592905782735,
24.8345789324483));
#201766=CARTESIAN_POINT('Ctrl Pts',(15.0655013492554,-13.7545302516857,
24.8352418226555));
#201767=CARTESIAN_POINT('Ctrl Pts',(15.0668327240401,-13.750189769039,24.8358759459653));
#201768=CARTESIAN_POINT('',(14.9127727955208,-14.4929976627338,25.3266339544096));
#201769=CARTESIAN_POINT('Origin',(14.6635286823877,-14.0609742813803,25.3266360902301));
#201770=CARTESIAN_POINT('Origin',(5.74151140036065,4.39848095693222,25.3266339499453));
#201771=CARTESIAN_POINT('Origin',(-9.28122788356511,-24.6117137453194,20.5233088906076));
#201772=CARTESIAN_POINT('',(-3.43551098103021,-14.4901997864491,25.3266339591504));
#201773=CARTESIAN_POINT('',(-3.43551098993736,-14.4901997808935,25.7488467660258));
#201774=CARTESIAN_POINT('',(-3.43551098191163,-14.4901997863585,25.6290595459245));
#201775=CARTESIAN_POINT('',(-8.85530298910979,-23.8742325803133,22.7471619731607));
#201776=CARTESIAN_POINT('Ctrl Pts',(-3.4355109896554,-14.4901997799884,
25.7488467613557));
#201777=CARTESIAN_POINT('Ctrl Pts',(-5.27956412849911,-17.6830690254273,
25.0188058950897));
#201778=CARTESIAN_POINT('Ctrl Pts',(-7.08617026495164,-20.811100972583,
24.0182368474666));
#201779=CARTESIAN_POINT('Ctrl Pts',(-8.85530674329189,-23.874230412072,
22.7471619731606));
#201780=CARTESIAN_POINT('',(-9.01479238660947,-24.1432505694968,22.6289010487358));
#201781=CARTESIAN_POINT('Ctrl Pts',(-8.85529548074568,-23.8742369167959,
22.7471619731606));
#201782=CARTESIAN_POINT('Ctrl Pts',(-8.92079519575744,-23.9876458092803,
22.6939940439723));
#201783=CARTESIAN_POINT('Ctrl Pts',(-8.97288891417486,-24.0778430095285,
22.6545868940747));
#201784=CARTESIAN_POINT('Ctrl Pts',(-9.01167284056775,-24.1449950900769,
22.6289174396231));
#201785=CARTESIAN_POINT('',(-9.01805143318924,-24.1417333262407,22.1925294451682));
#201786=CARTESIAN_POINT('Ctrl Pts',(-9.01805143318924,-24.1417333262407,
22.1925294451682));
#201787=CARTESIAN_POINT('Ctrl Pts',(-9.02458849856131,-24.1388062841415,
22.3379867864629));
#201788=CARTESIAN_POINT('Ctrl Pts',(-9.02458439160299,-24.138798346992,
22.4834441277133));
#201789=CARTESIAN_POINT('Ctrl Pts',(-9.01479238660947,-24.1432505694968,
22.6289010487358));
#201790=CARTESIAN_POINT('',(-9.16652394345945,-24.4131106706308,22.0807258211117));
#201791=CARTESIAN_POINT('Ctrl Pts',(-9.16652392337475,-24.4131106668928,
22.08072582122));
#201792=CARTESIAN_POINT('Ctrl Pts',(-9.11921344651056,-24.3216785356515,
22.1179936958842));
#201793=CARTESIAN_POINT('Ctrl Pts',(-9.07190302601514,-24.2302463784711,
22.1552615705485));
#201794=CARTESIAN_POINT('Ctrl Pts',(-9.01805143318924,-24.1417333262407,
22.1925294451682));
#201795=CARTESIAN_POINT('',(-9.16652318334201,-24.4131092863597,21.9440285930682));
#201796=CARTESIAN_POINT('',(-9.16652396358224,-24.4131106742614,23.2245672175917));
#201797=CARTESIAN_POINT('',(-8.91341131689231,-23.9748428967181,21.2002972138046));
#201798=CARTESIAN_POINT('Ctrl Pts',(-8.91341127067726,-23.9748429233106,
21.2002972139116));
#201799=CARTESIAN_POINT('Ctrl Pts',(-8.91343823120842,-23.9748642936709,
21.3326955134303));
#201800=CARTESIAN_POINT('Ctrl Pts',(-8.93045472947186,-24.0043800540801,
21.4802207563215));
#201801=CARTESIAN_POINT('Ctrl Pts',(-9.01334629402503,-24.1478847313307,
21.7521170768435));
#201802=CARTESIAN_POINT('Ctrl Pts',(-9.08002041453215,-24.2633347838593,
21.8756089284178));
#201803=CARTESIAN_POINT('Ctrl Pts',(-9.16652317087074,-24.4131092969992,
21.9440285855461));
#201804=CARTESIAN_POINT('',(-8.91340459722905,-23.9748494246425,20.7002943727759));
#201805=CARTESIAN_POINT('',(-8.91340412658337,-23.9748486092506,20.7002928024814));
#201806=CARTESIAN_POINT('',(-8.87739434226717,-23.9124997927451,20.7002926552446));
#201807=CARTESIAN_POINT('Ctrl Pts',(-3.43551098002867,-14.490199786205,
25.3266339591505));
#201808=CARTESIAN_POINT('Ctrl Pts',(-3.43551098007233,-14.490199786285,
25.2978274662228));
#201809=CARTESIAN_POINT('Ctrl Pts',(-3.4341912253173,-14.4879147087887,
25.2665437895202));
#201810=CARTESIAN_POINT('Ctrl Pts',(-3.43132735364928,-14.4829560839505,
25.2356721443297));
#201811=CARTESIAN_POINT('Origin',(12.2165315901793,2.89749356075234,25.595917560747));
#201812=CARTESIAN_POINT('',(23.6934858049821,2.89574332868682,26.2811224968334));
#201813=CARTESIAN_POINT('Origin',(24.6753271590735,2.89514463244089,26.1099288095766));
#201814=CARTESIAN_POINT('',(12.9266839684029,2.89738531408361,27.2002763406685));
#201815=CARTESIAN_POINT('Ctrl Pts',(23.6934854695773,2.89574334536212,26.2811225553162));
#201816=CARTESIAN_POINT('Ctrl Pts',(20.1262971660919,2.89628739612198,26.8422367089941));
#201817=CARTESIAN_POINT('Ctrl Pts',(16.5373635837731,2.89683467474021,27.1486195204434));
#201818=CARTESIAN_POINT('Ctrl Pts',(12.9266839684021,2.89738530876065,27.2002763406687));
#201819=CARTESIAN_POINT('',(12.5786797516194,2.8974383370354,27.2002936664568));
#201820=CARTESIAN_POINT('',(12.9266839683963,2.89738527007046,27.200276340668));
#201821=CARTESIAN_POINT('Ctrl Pts',(12.5786797508706,2.89743833675958,27.2002936664568));
#201822=CARTESIAN_POINT('Ctrl Pts',(12.5786794654092,2.89743833678846,27.0779042847537));
#201823=CARTESIAN_POINT('Ctrl Pts',(12.5495716227301,2.89744277544344,26.9339527220092));
#201824=CARTESIAN_POINT('Ctrl Pts',(12.4855727069497,2.89745253465725,26.7814883463969));
#201825=CARTESIAN_POINT('Ctrl Pts',(12.4652214353199,2.89745563802943,26.7404877918912));
#201826=CARTESIAN_POINT('Ctrl Pts',(12.4415697016058,2.89745924469135,26.70049056155));
#201827=CARTESIAN_POINT('Origin',(12.9396117506886,3.89738330726985,27.200295945561));
#201828=CARTESIAN_POINT('',(11.7205693282993,3.89754945962906,28.2002959442468));
#201829=CARTESIAN_POINT('',(12.9323411036217,3.89738157876053,28.2002975441208));
#201830=CARTESIAN_POINT('',(11.720560886875,3.89754169701149,28.2002959441416));
#201831=CARTESIAN_POINT('Ctrl Pts',(11.7205907526791,3.89754169299498,28.2002959439661));
#201832=CARTESIAN_POINT('Ctrl Pts',(11.7219411889024,3.89607316448926,28.2002959040308));
#201833=CARTESIAN_POINT('Ctrl Pts',(11.7232801153551,3.89461713437488,28.2002926657115));
#201834=CARTESIAN_POINT('Ctrl Pts',(11.8119413733415,3.79812916571026,28.1998661830737));
#201835=CARTESIAN_POINT('Ctrl Pts',(11.8982891240967,3.70205829394848,28.1859311442213));
#201836=CARTESIAN_POINT('Ctrl Pts',(12.0605019038378,3.5179659699152,28.1302168985419));
#201837=CARTESIAN_POINT('Ctrl Pts',(12.1370171849339,3.42938327632567,28.0896040982157));
#201838=CARTESIAN_POINT('Ctrl Pts',(12.2901669168769,3.24926183143901,27.9705146013698));
#201839=CARTESIAN_POINT('Ctrl Pts',(12.3649889649166,3.15936109035931,27.8869491055021));
#201840=CARTESIAN_POINT('Ctrl Pts',(12.4754259051418,3.02509039141015,27.699813524806));
#201841=CARTESIAN_POINT('Ctrl Pts',(12.5151758944201,2.97610654558113,27.6044279951881));
#201842=CARTESIAN_POINT('Ctrl Pts',(12.5659862410294,2.91326169897459,27.403703055852));
#201843=CARTESIAN_POINT('Ctrl Pts',(12.5786797509365,2.89743833707973,27.303000531936));
#201844=CARTESIAN_POINT('Ctrl Pts',(12.5786797509636,2.89743833717111,27.2002959447219));
#201845=CARTESIAN_POINT('Ctrl Pts',(12.9266839684104,2.89738536341926,27.2002763406687));
#201846=CARTESIAN_POINT('Ctrl Pts',(12.9267671696513,2.89738538385872,27.2384812567147));
#201847=CARTESIAN_POINT('Ctrl Pts',(12.9268523173609,2.89957596386209,27.2760340441823));
#201848=CARTESIAN_POINT('Ctrl Pts',(12.9269378951081,2.90372520871235,27.3127092043186));
#201849=CARTESIAN_POINT('Ctrl Pts',(12.9270250901737,2.9079528693896,27.3500774816644));
#201850=CARTESIAN_POINT('Ctrl Pts',(12.9271127321763,2.91421335748168,27.3865346534307));
#201851=CARTESIAN_POINT('Ctrl Pts',(12.9271999848413,2.92224853354839,27.4218947346671));
#201852=CARTESIAN_POINT('Ctrl Pts',(12.9272897825509,2.93051808505105,27.4582862226065));
#201853=CARTESIAN_POINT('Ctrl Pts',(12.9273791685255,2.94066679705204,27.4935157021965));
#201854=CARTESIAN_POINT('Ctrl Pts',(12.927468030037,2.9524085898837,27.5274355208863));
#201855=CARTESIAN_POINT('Ctrl Pts',(12.927558428977,2.96435353215273,27.5619421998777));
#201856=CARTESIAN_POINT('Ctrl Pts',(12.9276482887111,2.97794661033004,27.5950937271102));
#201857=CARTESIAN_POINT('Ctrl Pts',(12.9277382708834,2.99289047962357,27.6267888788309));
#201858=CARTESIAN_POINT('Ctrl Pts',(12.9278305271941,3.00821202848886,27.6592850688297));
#201859=CARTESIAN_POINT('Ctrl Pts',(12.9279229161201,3.02495298937704,27.6902505829885));
#201860=CARTESIAN_POINT('Ctrl Pts',(12.9280169078751,3.042805155502,27.7196293719484));
#201861=CARTESIAN_POINT('Ctrl Pts',(12.9280329324072,3.04584874810017,27.7246381234912));
#201862=CARTESIAN_POINT('Ctrl Pts',(12.9280490051805,3.04892467799466,27.7296008710361));
#201863=CARTESIAN_POINT('Ctrl Pts',(12.9280651354652,3.05203146824785,27.7345174767817));
#201864=CARTESIAN_POINT('Ctrl Pts',(12.928162605947,3.07080487181603,27.7642270536517));
#201865=CARTESIAN_POINT('Ctrl Pts',(12.9282611862427,3.09070312218044,27.7922479485889));
#201866=CARTESIAN_POINT('Ctrl Pts',(12.9283598980811,3.11141395686331,27.8185780540392));
#201867=CARTESIAN_POINT('Ctrl Pts',(12.9284621632778,3.1328703253946,27.8458559718373));
#201868=CARTESIAN_POINT('Ctrl Pts',(12.9285645750918,3.15519836743203,27.8713195548605));
#201869=CARTESIAN_POINT('Ctrl Pts',(12.9286666997895,3.17808131619981,27.895014085266));
#201870=CARTESIAN_POINT('Ctrl Pts',(12.9287709346561,3.20143708778783,27.9191982079353));
#201871=CARTESIAN_POINT('Ctrl Pts',(12.9288748783268,3.22537063698897,27.9415399745712));
#201872=CARTESIAN_POINT('Ctrl Pts',(12.9289786331589,3.24958214242788,27.9621288769366));
#201873=CARTESIAN_POINT('Ctrl Pts',(12.9290858743261,3.2746071948029,27.9834096007372));
#201874=CARTESIAN_POINT('Ctrl Pts',(12.9291929214882,3.29992891142465,28.0028182328215));
#201875=CARTESIAN_POINT('Ctrl Pts',(12.9293003635255,3.32526000877421,28.0204888106562));
#201876=CARTESIAN_POINT('Ctrl Pts',(12.9293612133654,3.33960628567348,28.0304965493297));
#201877=CARTESIAN_POINT('Ctrl Pts',(12.929422197728,3.35395638806437,28.0399473866015));
#201878=CARTESIAN_POINT('Ctrl Pts',(12.9294834734695,3.36826445299356,28.0488694004033));
#201879=CARTESIAN_POINT('Ctrl Pts',(12.929596088618,3.39456041965581,28.0652666545848));
#201880=CARTESIAN_POINT('Ctrl Pts',(12.9297088741043,3.42071149703051,28.0798768386192));
#201881=CARTESIAN_POINT('Ctrl Pts',(12.9298216655082,3.44647204879518,28.0928904816108));
#201882=CARTESIAN_POINT('Ctrl Pts',(12.9299391617122,3.47330713498547,28.1064469548773));
#201883=CARTESIAN_POINT('Ctrl Pts',(12.9300566733532,3.49971838010184,28.1182715782835));
#201884=CARTESIAN_POINT('Ctrl Pts',(12.9301741866281,3.52548298190611,28.1285933129946));
#201885=CARTESIAN_POINT('Ctrl Pts',(12.9302972820909,3.55247146966381,28.1394053570931));
#201886=CARTESIAN_POINT('Ctrl Pts',(12.9304203892762,3.57875045580144,28.148569067729));
#201887=CARTESIAN_POINT('Ctrl Pts',(12.9305435271579,3.6041231426047,28.1563512033092));
#201888=CARTESIAN_POINT('Ctrl Pts',(12.9306666650395,3.62949582940796,28.1641333388894));
#201889=CARTESIAN_POINT('Ctrl Pts',(12.9307898420047,3.65396278890128,28.1705345228297));
#201890=CARTESIAN_POINT('Ctrl Pts',(12.930912970217,3.67737977716679,28.17581461327));
#201891=CARTESIAN_POINT('Ctrl Pts',(12.9310436999876,3.70224245850406,28.1814206803083));
#201892=CARTESIAN_POINT('Ctrl Pts',(12.9311739727015,3.72592173376691,28.1857637088433));
#201893=CARTESIAN_POINT('Ctrl Pts',(12.9313043126636,3.7482990285716,28.1891360894977));
#201894=CARTESIAN_POINT('Ctrl Pts',(12.9314376064115,3.77118344134786,28.1925848956026));
#201895=CARTESIAN_POINT('Ctrl Pts',(12.9315709781274,3.79270684007039,28.19501911881));
#201896=CARTESIAN_POINT('Ctrl Pts',(12.9317045792416,3.81278998219896,28.1967224781771));
#201897=CARTESIAN_POINT('Ctrl Pts',(12.9318421032972,3.83346282741721,28.1984758534368));
#201898=CARTESIAN_POINT('Ctrl Pts',(12.9319798773676,3.85261026534516,28.1994553155596));
#201899=CARTESIAN_POINT('Ctrl Pts',(12.9321175238435,3.87018554204817,28.1999316562273));
#201900=CARTESIAN_POINT('Ctrl Pts',(12.9321921378674,3.87971257213517,28.2001898662089));
#201901=CARTESIAN_POINT('Ctrl Pts',(12.9322667044364,3.88877825347485,28.200299528617));
#201902=CARTESIAN_POINT('Ctrl Pts',(12.9323410900006,3.89737873860026,28.2002985412648));
#201903=CARTESIAN_POINT('Origin',(16.1268841762898,-10.5950560975649,25.5959062140839));
#201904=CARTESIAN_POINT('',(10.4584596210594,-0.773597847440755,27.2002949724391));
#201905=CARTESIAN_POINT('',(10.6324160673613,-1.07500586062557,27.2002877942458));
#201906=CARTESIAN_POINT('',(10.458458615216,-0.773596586848981,27.2002949724559));
#201907=CARTESIAN_POINT('',(16.0143950055979,-10.4001504586196,26.281124721544));
#201908=CARTESIAN_POINT('Ctrl Pts',(10.6324160660697,-1.07500586137093,
27.2002877942458));
#201909=CARTESIAN_POINT('Ctrl Pts',(12.4372789414892,-4.20222125541414,
27.1486204491822));
#201910=CARTESIAN_POINT('Ctrl Pts',(14.2312718021133,-7.31060259585547,
26.8422356441386));
#201911=CARTESIAN_POINT('Ctrl Pts',(16.0143949044007,-10.4001502846043,
26.2811247566437));
#201912=CARTESIAN_POINT('Origin',(16.5055671629609,-11.2503034284325,26.1099287992081));
#201913=CARTESIAN_POINT('Ctrl Pts',(10.3899221076284,-0.654846057423298,
26.7004891241316));
#201914=CARTESIAN_POINT('Ctrl Pts',(10.4017450314548,-0.675331175616644,
26.7404868111705));
#201915=CARTESIAN_POINT('Ctrl Pts',(10.4119181249667,-0.692957697280879,
26.7814878732777));
#201916=CARTESIAN_POINT('Ctrl Pts',(10.4439092306954,-0.748387436273248,
26.9339527235097));
#201917=CARTESIAN_POINT('Ctrl Pts',(10.458459450728,-0.773598034018192,
27.0779065645253));
#201918=CARTESIAN_POINT('Ctrl Pts',(10.4584594507249,-0.773598033974281,
27.200295946227));
#201919=CARTESIAN_POINT('Origin',(9.159679554609,-0.523781156279597,27.2002959168366));
#201920=CARTESIAN_POINT('',(9.77097614935118,-1.5829280241303,28.2002500591903));
#201921=CARTESIAN_POINT('',(9.16339231546722,-0.530076811648144,28.2002959454847));
#201922=CARTESIAN_POINT('',(9.77097630933791,-1.58292830081876,28.2002959441569));
#201923=CARTESIAN_POINT('Ctrl Pts',(9.77097614935114,-1.58292802413031,
28.2002500591902));
#201924=CARTESIAN_POINT('Ctrl Pts',(9.79655230204837,-1.56839580075865,
28.200246897346));
#201925=CARTESIAN_POINT('Ctrl Pts',(9.8229805078487,-1.55333062778156,28.1989466003267));
#201926=CARTESIAN_POINT('Ctrl Pts',(9.85014085825914,-1.53780164289921,
28.1960813819964));
#201927=CARTESIAN_POINT('Ctrl Pts',(9.87669068732277,-1.52262172482277,
28.1932805692032));
#201928=CARTESIAN_POINT('Ctrl Pts',(9.90394029464273,-1.50699849995504,
28.1889838456427));
#201929=CARTESIAN_POINT('Ctrl Pts',(9.93173489409944,-1.49102123925069,
28.182940972374));
#201930=CARTESIAN_POINT('Ctrl Pts',(9.95870230794297,-1.47551947236352,
28.1770779389996));
#201931=CARTESIAN_POINT('Ctrl Pts',(9.98618278940904,-1.45968440159374,
28.1695705837241));
#201932=CARTESIAN_POINT('Ctrl Pts',(10.0139928035185,-1.44362202563307,
28.1601983243779));
#201933=CARTESIAN_POINT('Ctrl Pts',(10.0197479258411,-1.44029800939629,
28.1582587892607));
#201934=CARTESIAN_POINT('Ctrl Pts',(10.0255170121354,-1.43696434507712,
28.1562394326788));
#201935=CARTESIAN_POINT('Ctrl Pts',(10.0312982004767,-1.43362210921154,
28.154138379486));
#201936=CARTESIAN_POINT('Ctrl Pts',(10.0581651075569,-1.41808974196468,
28.1443741584352));
#201937=CARTESIAN_POINT('Ctrl Pts',(10.0852965185744,-1.40237079792605,
28.1328439138395));
#201938=CARTESIAN_POINT('Ctrl Pts',(10.112481217652,-1.38658659261588,28.1193710755337));
#201939=CARTESIAN_POINT('Ctrl Pts',(10.1391394436345,-1.37110807247801,
28.1061591592584));
#201940=CARTESIAN_POINT('Ctrl Pts',(10.1658488203175,-1.35556683940092,
28.0910786187403));
#201941=CARTESIAN_POINT('Ctrl Pts',(10.1923731828309,-1.34009903921799,
28.0739874236885));
#201942=CARTESIAN_POINT('Ctrl Pts',(10.2181684653537,-1.32505640528012,
28.0573660174326));
#201943=CARTESIAN_POINT('Ctrl Pts',(10.2437885462382,-1.31008334146645,
28.0388425057427));
#201944=CARTESIAN_POINT('Ctrl Pts',(10.2689832481778,-1.29532459156522,
28.0183169370722));
#201945=CARTESIAN_POINT('Ctrl Pts',(10.2818931953588,-1.2877621015568,28.0077994874896));
#201946=CARTESIAN_POINT('Ctrl Pts',(10.2946909345169,-1.28025619101635,
27.9967569189891));
#201947=CARTESIAN_POINT('Ctrl Pts',(10.3073396320342,-1.27282822895344,
27.9851796576429));
#201948=CARTESIAN_POINT('Ctrl Pts',(10.3310731463903,-1.25889069554217,
27.9634565436235));
#201949=CARTESIAN_POINT('Ctrl Pts',(10.3542835107324,-1.24522709384948,
27.9398483453721));
#201950=CARTESIAN_POINT('Ctrl Pts',(10.3767074289783,-1.23198827114619,
27.9143217562057));
#201951=CARTESIAN_POINT('Ctrl Pts',(10.3987512788711,-1.21897383641497,
27.8892278233038));
#201952=CARTESIAN_POINT('Ctrl Pts',(10.4200347912176,-1.20637008437101,
27.8622795946003));
#201953=CARTESIAN_POINT('Ctrl Pts',(10.4402874680082,-1.1943327870379,27.8334886701362));
#201954=CARTESIAN_POINT('Ctrl Pts',(10.4600186409044,-1.18260544860566,
27.8054391083763));
#201955=CARTESIAN_POINT('Ctrl Pts',(10.478770990754,-1.17141599020391,27.7756402859405));
#201956=CARTESIAN_POINT('Ctrl Pts',(10.4962801754442,-1.16091741434743,
27.744148784524));
#201957=CARTESIAN_POINT('Ctrl Pts',(10.5107653491642,-1.15223204733675,
27.718096179746));
#201958=CARTESIAN_POINT('Ctrl Pts',(10.5243993187159,-1.14401975227771,
27.6908858034801));
#201959=CARTESIAN_POINT('Ctrl Pts',(10.5370278266589,-1.13637024488889,
27.6625761809191));
#201960=CARTESIAN_POINT('Ctrl Pts',(10.5519029020846,-1.12735991683651,
27.6292303753204));
#201961=CARTESIAN_POINT('Ctrl Pts',(10.5653828244609,-1.11913082624705,
27.5943579857448));
#201962=CARTESIAN_POINT('Ctrl Pts',(10.5772118418596,-1.11182914169396,
27.5581018099229));
#201963=CARTESIAN_POINT('Ctrl Pts',(10.5886995744966,-1.10473812161015,
27.5228916787476));
#201964=CARTESIAN_POINT('Ctrl Pts',(10.5986298450902,-1.09852202239718,
27.4863764773069));
#201965=CARTESIAN_POINT('Ctrl Pts',(10.606772388396,-1.09331326558459,27.4487365542691));
#201966=CARTESIAN_POINT('Ctrl Pts',(10.6147951145272,-1.08818115540446,
27.4116505010799));
#201967=CARTESIAN_POINT('Ctrl Pts',(10.6210818785638,-1.08402722507133,
27.3734725690598));
#201968=CARTESIAN_POINT('Ctrl Pts',(10.6254230057702,-1.08097286690977,
27.3344242197979));
#201969=CARTESIAN_POINT('Ctrl Pts',(10.6296793700405,-1.07797814679923,
27.2961383113901));
#201970=CARTESIAN_POINT('Ctrl Pts',(10.6320648940741,-1.07604073484664,
27.257015755137));
#201971=CARTESIAN_POINT('Ctrl Pts',(10.6323987965663,-1.07526612163604,
27.2173119294483));
#201972=CARTESIAN_POINT('Ctrl Pts',(10.6324464234224,-1.07515563311698,
27.2116486941182));
#201973=CARTESIAN_POINT('Ctrl Pts',(10.6324523444073,-1.07506878321117,
27.2059737097357));
#201974=CARTESIAN_POINT('Ctrl Pts',(10.6324160718021,-1.0750058580627,27.2002877942459));
#201975=CARTESIAN_POINT('Ctrl Pts',(10.4584599973066,-0.773597535490047,
27.200294972454));
#201976=CARTESIAN_POINT('Ctrl Pts',(10.4584598918734,-0.773597687227269,
27.2424809375032));
#201977=CARTESIAN_POINT('Ctrl Pts',(10.4550725219916,-0.773070021243902,
27.2849105698543));
#201978=CARTESIAN_POINT('Ctrl Pts',(10.4482110158351,-0.771993648923728,
27.3272259335392));
#201979=CARTESIAN_POINT('Ctrl Pts',(10.4413201359158,-0.77091266870779,
27.3697224471678));
#201980=CARTESIAN_POINT('Ctrl Pts',(10.4309250250484,-0.769278192979997,
27.4121032348105));
#201981=CARTESIAN_POINT('Ctrl Pts',(10.4169878021952,-0.767075866295972,
27.4539890668136));
#201982=CARTESIAN_POINT('Ctrl Pts',(10.403050579342,-0.764873539611947,
27.4958748988168));
#201983=CARTESIAN_POINT('Ctrl Pts',(10.3855710942968,-0.762103251826958,
27.5372652266523));
#201984=CARTESIAN_POINT('Ctrl Pts',(10.3645647117563,-0.758758862462695,
27.577771911516));
#201985=CARTESIAN_POINT('Ctrl Pts',(10.3433443684188,-0.755380408774771,
27.618691177773));
#201986=CARTESIAN_POINT('Ctrl Pts',(10.3185337392437,-0.751414009673386,
27.6586986246275));
#201987=CARTESIAN_POINT('Ctrl Pts',(10.2902321344323,-0.746831953866343,
27.6974093423344));
#201988=CARTESIAN_POINT('Ctrl Pts',(10.2765690842384,-0.744619893493801,
27.7160975574583));
#201989=CARTESIAN_POINT('Ctrl Pts',(10.2620931824588,-0.74226445801517,
27.7344835543632));
#201990=CARTESIAN_POINT('Ctrl Pts',(10.2468198822769,-0.739763318561136,
27.7525242828106));
#201991=CARTESIAN_POINT('Ctrl Pts',(10.2233646960691,-0.735922322121124,
27.7802294048221));
#201992=CARTESIAN_POINT('Ctrl Pts',(10.1980290006246,-0.731735775993952,
27.8071223057854));
#201993=CARTESIAN_POINT('Ctrl Pts',(10.1708811239899,-0.727180661513612,
27.8330620223581));
#201994=CARTESIAN_POINT('Ctrl Pts',(10.1573071856725,-0.724903104273444,
27.8460318806444));
#201995=CARTESIAN_POINT('Ctrl Pts',(10.143280395846,-0.722533222017069,
27.8587636172123));
#201996=CARTESIAN_POINT('Ctrl Pts',(10.1288103047391,-0.720066839358541,
27.8712405369135));
#201997=CARTESIAN_POINT('Ctrl Pts',(10.1215752591856,-0.718833648029277,
27.8774789967641));
#201998=CARTESIAN_POINT('Ctrl Pts',(10.1142293849525,-0.717576328474897,
27.8836537600035));
#201999=CARTESIAN_POINT('Ctrl Pts',(10.1067739454194,-0.716294245173238,
27.8897627861321));
#202000=CARTESIAN_POINT('Ctrl Pts',(10.1025824603517,-0.715573451584804,
27.8931973109086));
#202001=CARTESIAN_POINT('Ctrl Pts',(10.0978637114162,-0.71476482859821,
27.8970041752832));
#202002=CARTESIAN_POINT('Ctrl Pts',(10.0934469640127,-0.714000171367812,
27.9005167896769));
#202003=CARTESIAN_POINT('Ctrl Pts',(10.0900075953455,-0.713404724565216,
27.903252100253));
#202004=CARTESIAN_POINT('Ctrl Pts',(10.0867519828863,-0.712836935072561,
27.9058099878032));
#202005=CARTESIAN_POINT('Ctrl Pts',(10.0840801805114,-0.712373042974023,
27.9078906330043));
#202006=CARTESIAN_POINT('Ctrl Pts',(10.0582436774088,-0.707887176146515,
27.9280106077076));
#202007=CARTESIAN_POINT('Ctrl Pts',(10.0303169454853,-0.702921662897843,
27.9480643571336));
#202008=CARTESIAN_POINT('Ctrl Pts',(10.0001741979138,-0.697468207906228,
27.9677094288449));
#202009=CARTESIAN_POINT('Ctrl Pts',(9.97335660414353,-0.692616342950568,
27.9851873827538));
#202010=CARTESIAN_POINT('Ctrl Pts',(9.94478529186806,-0.687378241701835,
28.0023412030038));
#202011=CARTESIAN_POINT('Ctrl Pts',(9.91440204401058,-0.681759713833596,
28.01891733335));
#202012=CARTESIAN_POINT('Ctrl Pts',(9.88213516384489,-0.675792861103352,
28.0365211133672));
#202013=CARTESIAN_POINT('Ctrl Pts',(9.84782738352613,-0.66939735203818,
28.0534708937411));
#202014=CARTESIAN_POINT('Ctrl Pts',(9.81146606320375,-0.662586398789669,
28.0694559007883));
#202015=CARTESIAN_POINT('Ctrl Pts',(9.79328540304258,-0.659180922165417,
28.0774484043119));
#202016=CARTESIAN_POINT('Ctrl Pts',(9.77459217748534,-0.655671634749612,
28.0851997530546));
#202017=CARTESIAN_POINT('Ctrl Pts',(9.75538958413335,-0.652059778268726,
28.0926718413587));
#202018=CARTESIAN_POINT('Ctrl Pts',(9.74578828745734,-0.65025385002828,
28.0964078855108));
#202019=CARTESIAN_POINT('Ctrl Pts',(9.73605965282858,-0.648422285643456,
28.1000741336554));
#202020=CARTESIAN_POINT('Ctrl Pts',(9.726204427729,-0.646565129488404,28.1036658905701));
#202021=CARTESIAN_POINT('Ctrl Pts',(9.72063668847522,-0.645515923496617,
28.105695064512));
#202022=CARTESIAN_POINT('Ctrl Pts',(9.71439953610704,-0.644344436470948,
28.1079230258465));
#202023=CARTESIAN_POINT('Ctrl Pts',(9.70855857727234,-0.643241705317612,
28.1099677677891));
#202024=CARTESIAN_POINT('Ctrl Pts',(9.70406069632136,-0.642392537640007,
28.1115423390355));
#202025=CARTESIAN_POINT('Ctrl Pts',(9.69979798323001,-0.641584930375895,
28.1130095274731));
#202026=CARTESIAN_POINT('Ctrl Pts',(9.6962597525602,-0.640916907462993,
28.1142130763756));
#202027=CARTESIAN_POINT('Ctrl Pts',(9.66969525307512,-0.635901492702948,
28.1232491390819));
#202028=CARTESIAN_POINT('Ctrl Pts',(9.64121636098311,-0.630489120893434,
28.1321057500615));
#202029=CARTESIAN_POINT('Ctrl Pts',(9.61074942263176,-0.624588883895898,
28.1405320872807));
#202030=CARTESIAN_POINT('Ctrl Pts',(9.58124994267725,-0.618876005200035,
28.1486908514801));
#202031=CARTESIAN_POINT('Ctrl Pts',(9.5498863012789,-0.612705231214651,
28.1564461304912));
#202032=CARTESIAN_POINT('Ctrl Pts',(9.51661685914677,-0.605997511737208,
28.1635281757127));
#202033=CARTESIAN_POINT('Ctrl Pts',(9.50987921130295,-0.60463908043275,
28.1649624145715));
#202034=CARTESIAN_POINT('Ctrl Pts',(9.50306349568742,-0.603258654261174,
28.1663689033052));
#202035=CARTESIAN_POINT('Ctrl Pts',(9.49616951898712,-0.601855626607217,
28.1677451898472));
#202036=CARTESIAN_POINT('Ctrl Pts',(9.4611224194772,-0.594723016222664,
28.1747418557034));
#202037=CARTESIAN_POINT('Ctrl Pts',(9.42404805993574,-0.587002380272411,
28.180959764198));
#202038=CARTESIAN_POINT('Ctrl Pts',(9.38499910429015,-0.578691056835917,
28.1860411908297));
#202039=CARTESIAN_POINT('Ctrl Pts',(9.34595014864455,-0.570379733399423,
28.1911226174613));
#202040=CARTESIAN_POINT('Ctrl Pts',(9.30492640813875,-0.561477001736997,
28.1950668115103));
#202041=CARTESIAN_POINT('Ctrl Pts',(9.26202390132184,-0.552015528362004,
28.1975054274045));
#202042=CARTESIAN_POINT('Ctrl Pts',(9.23015327946941,-0.544986963775135,
28.1993169813385));
#202043=CARTESIAN_POINT('Ctrl Pts',(9.19725178772672,-0.537656612654777,
28.2002960511024));
#202044=CARTESIAN_POINT('Ctrl Pts',(9.16339231546729,-0.530076811648469,
28.2002959461467));
#202045=CARTESIAN_POINT('Origin',(5.74151140052123,4.39848095758691,26.1099354141929));
#202046=CARTESIAN_POINT('',(15.7533289793679,-11.9483393117142,27.0955470434684));
#202047=CARTESIAN_POINT('Ctrl Pts',(16.014394862419,-10.4001503088338,26.2811247566438));
#202048=CARTESIAN_POINT('Ctrl Pts',(16.0172199290144,-10.4050450745826,
26.3135457297327));
#202049=CARTESIAN_POINT('Ctrl Pts',(16.019543969462,-10.412328993384,26.3460405768912));
#202050=CARTESIAN_POINT('Ctrl Pts',(16.0213076737558,-10.4220608404141,
26.3783488051013));
#202051=CARTESIAN_POINT('Ctrl Pts',(16.022302281953,-10.4275489343449,26.396568428838));
#202052=CARTESIAN_POINT('Ctrl Pts',(16.0231194304615,-10.4338150375217,
26.4147283660767));
#202053=CARTESIAN_POINT('Ctrl Pts',(16.0237544855989,-10.4408659276022,
26.4327800325832));
#202054=CARTESIAN_POINT('Ctrl Pts',(16.0246350738159,-10.4506429223202,
26.4578110635696));
#202055=CARTESIAN_POINT('Ctrl Pts',(16.0251625000263,-10.4619244775499,
26.4826316493103));
#202056=CARTESIAN_POINT('Ctrl Pts',(16.0253246505611,-10.4746912851985,
26.5071115915867));
#202057=CARTESIAN_POINT('Ctrl Pts',(16.0253953233627,-10.4802556582347,
26.5177810975807));
#202058=CARTESIAN_POINT('Ctrl Pts',(16.0253870025151,-10.4859394721245,
26.5281222373553));
#202059=CARTESIAN_POINT('Ctrl Pts',(16.0253198234204,-10.4919473022472,
26.5384725743573));
#202060=CARTESIAN_POINT('Ctrl Pts',(16.0252537810199,-10.497853477747,26.5486477799752));
#202061=CARTESIAN_POINT('Ctrl Pts',(16.0251308096117,-10.5040728705121,
26.558832148716));
#202062=CARTESIAN_POINT('Ctrl Pts',(16.024927968181,-10.5108220707071,26.5693325000955));
#202063=CARTESIAN_POINT('Ctrl Pts',(16.0248637359577,-10.5129592876063,
26.5726575649577));
#202064=CARTESIAN_POINT('Ctrl Pts',(16.024791172538,-10.5151497981676,26.5760141909225));
#202065=CARTESIAN_POINT('Ctrl Pts',(16.0247086222154,-10.5174009567832,
26.5794117386729));
#202066=CARTESIAN_POINT('Ctrl Pts',(16.0240378160899,-10.5356939317822,
26.6070203023813));
#202067=CARTESIAN_POINT('Ctrl Pts',(16.0228495773178,-10.5563071426431,
26.6345472479737));
#202068=CARTESIAN_POINT('Ctrl Pts',(16.0210758582956,-10.5793079517042,
26.661706964693));
#202069=CARTESIAN_POINT('Ctrl Pts',(16.0196320839558,-10.5980301830743,
26.6838144696515));
#202070=CARTESIAN_POINT('Ctrl Pts',(16.0178009850996,-10.6183339118994,
26.705678068357));
#202071=CARTESIAN_POINT('Ctrl Pts',(16.0155660176042,-10.6402420848307,
26.7271354351097));
#202072=CARTESIAN_POINT('Ctrl Pts',(16.0130756723743,-10.6646535870419,
26.7510446199411));
#202073=CARTESIAN_POINT('Ctrl Pts',(16.0100805879652,-10.6910492157981,
26.7744476506118));
#202074=CARTESIAN_POINT('Ctrl Pts',(16.0065547186602,-10.7193956158608,
26.7971306911725));
#202075=CARTESIAN_POINT('Ctrl Pts',(16.0047917840076,-10.7335688158922,
26.8084722114528));
#202076=CARTESIAN_POINT('Ctrl Pts',(16.0028961676475,-10.7482289473169,
26.8196340591906));
#202077=CARTESIAN_POINT('Ctrl Pts',(16.0008638359387,-10.7633676309892,
26.8305921604013));
#202078=CARTESIAN_POINT('Ctrl Pts',(15.9998476700843,-10.7709369728253,
26.8360712110066));
#202079=CARTESIAN_POINT('Ctrl Pts',(15.9987973334807,-10.7786259529776,
26.8414993510867));
#202080=CARTESIAN_POINT('Ctrl Pts',(15.9977121656169,-10.7864332348142,
26.8468737925085));
#202081=CARTESIAN_POINT('Ctrl Pts',(15.9970255323829,-10.7913732439645,
26.8502744369783));
#202082=CARTESIAN_POINT('Ctrl Pts',(15.9962618786779,-10.7968307567534,
26.8539668126816));
#202083=CARTESIAN_POINT('Ctrl Pts',(15.9955386822548,-10.8019139165407,
26.8573538663051));
#202084=CARTESIAN_POINT('Ctrl Pts',(15.9951189256739,-10.8048642765044,
26.8593197748785));
#202085=CARTESIAN_POINT('Ctrl Pts',(15.9947136227072,-10.807688156481,26.8611835172542));
#202086=CARTESIAN_POINT('Ctrl Pts',(15.9943514832142,-10.8102086542005,
26.8628333550395));
#202087=CARTESIAN_POINT('Ctrl Pts',(15.9910505442413,-10.8331832518785,
26.8778717972721));
#202088=CARTESIAN_POINT('Ctrl Pts',(15.987228908808,-10.8585387386743,26.8934141872409));
#202089=CARTESIAN_POINT('Ctrl Pts',(15.9828116007343,-10.8863993803736,
26.9090610096027));
#202090=CARTESIAN_POINT('Ctrl Pts',(15.9785944289025,-10.9129977320007,
26.9239989169028));
#202091=CARTESIAN_POINT('Ctrl Pts',(15.9738336172801,-10.9418797051819,
26.9390313213732));
#202092=CARTESIAN_POINT('Ctrl Pts',(15.9684930644766,-10.9731306504245,
26.953781097249));
#202093=CARTESIAN_POINT('Ctrl Pts',(15.9660591448105,-10.9873730506051,
26.9605032046594));
#202094=CARTESIAN_POINT('Ctrl Pts',(15.9635052867161,-11.0021071400901,
26.9671662549097));
#202095=CARTESIAN_POINT('Ctrl Pts',(15.9608307787828,-11.0173390806414,
26.9737330108546));
#202096=CARTESIAN_POINT('Ctrl Pts',(15.9551330081457,-11.0497892007319,
26.9877228251069));
#202097=CARTESIAN_POINT('Ctrl Pts',(15.9488834922922,-11.0844850230392,
27.0012735581223));
#202098=CARTESIAN_POINT('Ctrl Pts',(15.9420354837967,-11.1213851031908,
27.0140483830473));
#202099=CARTESIAN_POINT('Ctrl Pts',(15.9400557666207,-11.1320526896173,
27.0177415064338));
#202100=CARTESIAN_POINT('Ctrl Pts',(15.9380262883369,-11.1429043178578,
27.0213696833993));
#202101=CARTESIAN_POINT('Ctrl Pts',(15.9359465779597,-11.1539385357855,
27.024924565807));
#202102=CARTESIAN_POINT('Ctrl Pts',(15.9313097760702,-11.1785397894504,
27.0328503258774));
#202103=CARTESIAN_POINT('Ctrl Pts',(15.9264200598998,-11.2040471217433,
27.0404136008894));
#202104=CARTESIAN_POINT('Ctrl Pts',(15.9212553417392,-11.2304300744753,
27.0475313176921));
#202105=CARTESIAN_POINT('Ctrl Pts',(15.9186729826588,-11.2436215508414,
27.0510901760935));
#202106=CARTESIAN_POINT('Ctrl Pts',(15.915943373727,-11.2574489495694,27.0546424929183));
#202107=CARTESIAN_POINT('Ctrl Pts',(15.9131763584635,-11.2712824369492,
27.0580146751097));
#202108=CARTESIAN_POINT('Ctrl Pts',(15.9104093431999,-11.2851159243291,
27.061386857301));
#202109=CARTESIAN_POINT('Ctrl Pts',(15.9076051905921,-11.2989553223371,
27.0645788498723));
#202110=CARTESIAN_POINT('Ctrl Pts',(15.9049021118236,-11.3121636336891,
27.0674696834128));
#202111=CARTESIAN_POINT('Ctrl Pts',(15.8962799568368,-11.3542948911726,
27.0766907298427));
#202112=CARTESIAN_POINT('Ctrl Pts',(15.8875330190255,-11.3965628328353,
27.0842436375887));
#202113=CARTESIAN_POINT('Ctrl Pts',(15.8786036963398,-11.4387681375206,
27.0902935207854));
#202114=CARTESIAN_POINT('Ctrl Pts',(15.8763355109293,-11.4494889345739,
27.0918302842427));
#202115=CARTESIAN_POINT('Ctrl Pts',(15.8740553606358,-11.4602057740373,
27.093269911326));
#202116=CARTESIAN_POINT('Ctrl Pts',(15.8717619221856,-11.4709155456985,
27.0946147801316));
#202117=CARTESIAN_POINT('Ctrl Pts',(15.866100833922,-11.4973513816594,27.097934433646));
#202118=CARTESIAN_POINT('Ctrl Pts',(15.8603582664999,-11.5237451790456,
27.1006775778308));
#202119=CARTESIAN_POINT('Ctrl Pts',(15.8545092303208,-11.550057028498,27.1028763577176));
#202120=CARTESIAN_POINT('Ctrl Pts',(15.853046971276,-11.556634990861,27.1034260526894));
#202121=CARTESIAN_POINT('Ctrl Pts',(15.8515780364114,-11.5632078379538,
27.1039416931306));
#202122=CARTESIAN_POINT('Ctrl Pts',(15.8501020161278,-11.5697750144614,
27.10442370973));
#202123=CARTESIAN_POINT('Ctrl Pts',(15.8491413702913,-11.5740491635632,
27.1047374230607));
#202124=CARTESIAN_POINT('Ctrl Pts',(15.848227478041,-11.5781014887598,27.10502417477));
#202125=CARTESIAN_POINT('Ctrl Pts',(15.8470450974329,-11.5833212697276,
27.105371046485));
#202126=CARTESIAN_POINT('Ctrl Pts',(15.8464107650608,-11.5861216167736,
27.1055571388111));
#202127=CARTESIAN_POINT('Ctrl Pts',(15.8456989796245,-11.5892579813544,
27.1057599922588));
#202128=CARTESIAN_POINT('Ctrl Pts',(15.8448591531239,-11.5929448337216,
27.1059868530795));
#202129=CARTESIAN_POINT('Ctrl Pts',(15.8400486664707,-11.6140629504883,
27.1072863011789));
#202130=CARTESIAN_POINT('Ctrl Pts',(15.8353576177527,-11.6342723812096,
27.1081887517643));
#202131=CARTESIAN_POINT('Ctrl Pts',(15.8307940638361,-11.6535737675413,
27.1087825534909));
#202132=CARTESIAN_POINT('Ctrl Pts',(15.8236853624481,-11.6836397631036,
27.1097075253957));
#202133=CARTESIAN_POINT('Ctrl Pts',(15.8168382683177,-11.7114972417888,
27.1098982479657));
#202134=CARTESIAN_POINT('Ctrl Pts',(15.8103601503033,-11.7371841283992,
27.1096123039874));
#202135=CARTESIAN_POINT('Ctrl Pts',(15.8037604172922,-11.7633532400354,
27.109320991926));
#202136=CARTESIAN_POINT('Ctrl Pts',(15.7975430902427,-11.7872699173021,
27.1085352905426));
#202137=CARTESIAN_POINT('Ctrl Pts',(15.7917871928369,-11.8089880344128,
27.1074878417301));
#202138=CARTESIAN_POINT('Ctrl Pts',(15.7859092157068,-11.8311667819972,
27.1064181770487));
#202139=CARTESIAN_POINT('Ctrl Pts',(15.7805119209274,-11.8510531062119,
27.1050757992827));
#202140=CARTESIAN_POINT('Ctrl Pts',(15.775652152239,-11.8687123931207,27.1036628182639));
#202141=CARTESIAN_POINT('Ctrl Pts',(15.7751612350532,-11.8704962737926,
27.1035200837616));
#202142=CARTESIAN_POINT('Ctrl Pts',(15.7746757843226,-11.8722574327973,
27.1033765894174));
#202143=CARTESIAN_POINT('Ctrl Pts',(15.7741958467085,-11.8739959396854,
27.1032325169895));
#202144=CARTESIAN_POINT('Ctrl Pts',(15.7693138852493,-11.8916801623311,
27.1017670014314));
#202145=CARTESIAN_POINT('Ctrl Pts',(15.7650017762342,-11.907021659115,27.1002459248923));
#202146=CARTESIAN_POINT('Ctrl Pts',(15.7613132477657,-11.9200856008528,
27.0988318951754));
#202147=CARTESIAN_POINT('Ctrl Pts',(15.7581995216981,-11.9311137212214,
27.0976382209968));
#202148=CARTESIAN_POINT('Ctrl Pts',(15.7555297123535,-11.9405189408851,
27.0965199904345));
#202149=CARTESIAN_POINT('Ctrl Pts',(15.7533289793678,-11.9483393117142,
27.0955470434684));
#202150=CARTESIAN_POINT('',(24.9040291528376,3.89555884881844,27.095546214312));
#202151=CARTESIAN_POINT('Origin',(5.74151139860099,4.39848097268708,27.0955319434561));
#202152=CARTESIAN_POINT('Ctrl Pts',(24.9040291618888,3.89555856619308,27.0955462127523));
#202153=CARTESIAN_POINT('Ctrl Pts',(24.8787035314976,3.87011648901296,27.0998889282831));
#202154=CARTESIAN_POINT('Ctrl Pts',(24.8541131064119,3.84591904681361,27.1031107443899));
#202155=CARTESIAN_POINT('Ctrl Pts',(24.8304895306687,3.82295275112398,27.1054417458958));
#202156=CARTESIAN_POINT('Ctrl Pts',(24.8089504780074,3.80201298071541,27.1075670619247));
#202157=CARTESIAN_POINT('Ctrl Pts',(24.7882150515903,3.78209575044791,27.1089512907647));
#202158=CARTESIAN_POINT('Ctrl Pts',(24.7684528162678,3.76316830395416,27.1097392545668));
#202159=CARTESIAN_POINT('Ctrl Pts',(24.747734298505,3.74332496993927,27.1105653474537));
#202160=CARTESIAN_POINT('Ctrl Pts',(24.7280745127219,3.72457599962879,27.1107382081127));
#202161=CARTESIAN_POINT('Ctrl Pts',(24.7096021893604,3.70690750742894,27.1104147332781));
#202162=CARTESIAN_POINT('Ctrl Pts',(24.7003660276796,3.69807326132901,27.1102529958609));
#202163=CARTESIAN_POINT('Ctrl Pts',(24.6914260529821,3.68950931925799,27.1099669823154));
#202164=CARTESIAN_POINT('Ctrl Pts',(24.6827945872962,3.68121495610636,27.109575330839));
#202165=CARTESIAN_POINT('Ctrl Pts',(24.6784788544533,3.67706777453053,27.1093795051008));
#202166=CARTESIAN_POINT('Ctrl Pts',(24.6742402465107,3.67298799790777,27.1091572554536));
#202167=CARTESIAN_POINT('Ctrl Pts',(24.6700800443939,3.66897558625596,27.1089108690292));
#202168=CARTESIAN_POINT('Ctrl Pts',(24.6667888626989,3.66580132322483,27.1087159500163));
#202169=CARTESIAN_POINT('Ctrl Pts',(24.6640864254354,3.6631930925683,27.10854290272));
#202170=CARTESIAN_POINT('Ctrl Pts',(24.660692646768,3.65990740448222,27.1083057472664));
#202171=CARTESIAN_POINT('Ctrl Pts',(24.6597965361177,3.65903983462102,27.1082431275294));
#202172=CARTESIAN_POINT('Ctrl Pts',(24.6588521846454,3.65812509259982,27.1081757876173));
#202173=CARTESIAN_POINT('Ctrl Pts',(24.657835928027,3.6571404369741,27.108101533308));
#202174=CARTESIAN_POINT('Ctrl Pts',(24.6189154807793,3.61943023992152,27.1052577526384));
#202175=CARTESIAN_POINT('Ctrl Pts',(24.5790913771226,3.5820575854911,27.1002539839234));
#202176=CARTESIAN_POINT('Ctrl Pts',(24.5391366412187,3.54535081754703,27.0929959014829));
#202177=CARTESIAN_POINT('Ctrl Pts',(24.5012015203374,3.51049948772048,27.0861046975111));
#202178=CARTESIAN_POINT('Ctrl Pts',(24.4631488090452,3.47624901525178,27.0771818406833));
#202179=CARTESIAN_POINT('Ctrl Pts',(24.4256469993764,3.44287335662958,27.066199049508));
#202180=CARTESIAN_POINT('Ctrl Pts',(24.4236504532624,3.44109648127034,27.065614340417));
#202181=CARTESIAN_POINT('Ctrl Pts',(24.4216554699476,3.43932208252095,27.0650238045918));
#202182=CARTESIAN_POINT('Ctrl Pts',(24.4196621507453,3.43755020065174,27.0644274417418));
#202183=CARTESIAN_POINT('Ctrl Pts',(24.3847153928879,3.40648566941071,27.0539720424829));
#202184=CARTESIAN_POINT('Ctrl Pts',(24.3509902497221,3.37705732516405,27.0420595068767));
#202185=CARTESIAN_POINT('Ctrl Pts',(24.3186669335695,3.34926474741875,27.0289822600888));
#202186=CARTESIAN_POINT('Ctrl Pts',(24.2865521369379,3.32165146114755,27.0159893753517));
#202187=CARTESIAN_POINT('Ctrl Pts',(24.2558211277898,3.29565219905598,27.001846889603));
#202188=CARTESIAN_POINT('Ctrl Pts',(24.2266431194317,3.27122709269954,26.9868102306635));
#202189=CARTESIAN_POINT('Ctrl Pts',(24.2189111045018,3.26475457117943,26.9828255971002));
#202190=CARTESIAN_POINT('Ctrl Pts',(24.2112880331504,3.25839184809925,26.9787775621225));
#202191=CARTESIAN_POINT('Ctrl Pts',(24.2037768965247,3.25213738463734,26.9746700576132));
#202192=CARTESIAN_POINT('Ctrl Pts',(24.1752045819438,3.22834544654912,26.9590451373338));
#202193=CARTESIAN_POINT('Ctrl Pts',(24.1482272839152,3.20615717114765,26.9425923520202));
#202194=CARTESIAN_POINT('Ctrl Pts',(24.1228855657795,3.18555757326167,26.9256375463969));
#202195=CARTESIAN_POINT('Ctrl Pts',(24.119675081045,3.18294785697504,26.9234895805668));
#202196=CARTESIAN_POINT('Ctrl Pts',(24.1164908425296,3.18036357212066,26.9213335417514));
#202197=CARTESIAN_POINT('Ctrl Pts',(24.11333292866,3.17780463157322,26.9191700774128));
#202198=CARTESIAN_POINT('Ctrl Pts',(24.1019018917109,3.16854176211069,26.9113387552762));
#202199=CARTESIAN_POINT('Ctrl Pts',(24.0910339252152,3.15980096674986,26.9035798684075));
#202200=CARTESIAN_POINT('Ctrl Pts',(24.0804607432305,3.15133839419108,26.8957270531313));
#202201=CARTESIAN_POINT('Ctrl Pts',(24.0697774799789,3.14278771469255,26.8877924793215));
#202202=CARTESIAN_POINT('Ctrl Pts',(24.0593951169293,3.13452093963451,26.8797616889718));
#202203=CARTESIAN_POINT('Ctrl Pts',(24.0490318215233,3.12632443567938,26.8714271392738));
#202204=CARTESIAN_POINT('Ctrl Pts',(24.0444526273409,3.12270267428432,26.8677443800747));
#202205=CARTESIAN_POINT('Ctrl Pts',(24.0398770947391,3.1190951392632,26.8640018738707));
#202206=CARTESIAN_POINT('Ctrl Pts',(24.0352806286944,3.11548592160697,26.8601796831006));
#202207=CARTESIAN_POINT('Ctrl Pts',(24.0065788686164,3.09294884676934,26.8363127380637));
#202208=CARTESIAN_POINT('Ctrl Pts',(23.9796128868321,3.07223499147328,26.8112995744243));
#202209=CARTESIAN_POINT('Ctrl Pts',(23.9544689401868,3.05336237417603,26.7854377185009));
#202210=CARTESIAN_POINT('Ctrl Pts',(23.9352955936252,3.03897118741971,26.7657169350718));
#202211=CARTESIAN_POINT('Ctrl Pts',(23.9171816717124,3.02564949545078,26.7455027182858));
#202212=CARTESIAN_POINT('Ctrl Pts',(23.9001641946745,3.01338527033168,26.7249235193642));
#202213=CARTESIAN_POINT('Ctrl Pts',(23.8870261868855,3.00391691701569,26.7090357543845));
#202214=CARTESIAN_POINT('Ctrl Pts',(23.8744465826387,2.99499336663249,26.6927751674429));
#202215=CARTESIAN_POINT('Ctrl Pts',(23.8625132456869,2.98670547250544,26.6763619842634));
#202216=CARTESIAN_POINT('Ctrl Pts',(23.8503045265638,2.97822632103867,26.6595700387949));
#202217=CARTESIAN_POINT('Ctrl Pts',(23.8387723220488,2.97041270389572,26.6426188783616));
#202218=CARTESIAN_POINT('Ctrl Pts',(23.8280130667051,2.96330928812181,26.6257626729756));
#202219=CARTESIAN_POINT('Ctrl Pts',(23.8178030717527,2.95656850199128,26.6097669775108));
#202220=CARTESIAN_POINT('Ctrl Pts',(23.8082892000256,2.9504666459497,26.5938573558259));
#202221=CARTESIAN_POINT('Ctrl Pts',(23.7995547808159,2.94499920019442,26.5782591466193));
#202222=CARTESIAN_POINT('Ctrl Pts',(23.7821588162737,2.93410992522242,26.5471928687403));
#202223=CARTESIAN_POINT('Ctrl Pts',(23.7667314531624,2.92508254986859,26.51553548784));
#202224=CARTESIAN_POINT('Ctrl Pts',(23.753236762529,2.91787875786811,26.483578107595));
#202225=CARTESIAN_POINT('Ctrl Pts',(23.7390893230578,2.9103265127624,26.4500749236427));
#202226=CARTESIAN_POINT('Ctrl Pts',(23.7270661457083,2.9047786620084,26.4162428614144));
#202227=CARTESIAN_POINT('Ctrl Pts',(23.7171229822383,2.9011327427626,26.3823990683328));
#202228=CARTESIAN_POINT('Ctrl Pts',(23.7071798187684,2.8974868235168,26.3485552752512));
#202229=CARTESIAN_POINT('Ctrl Pts',(23.6993167359285,2.89574234181263,26.314700379361));
#202230=CARTESIAN_POINT('Ctrl Pts',(23.6934854695825,2.89574337956531,26.2811225553164));
#202231=CARTESIAN_POINT('Origin',(5.74151140049146,4.39848095693577,25.3266339613527));
#202232=CARTESIAN_POINT('',(26.6876178664451,2.89494382027129,25.3266339628975));
#202233=CARTESIAN_POINT('',(26.6792549362324,2.89511818852631,25.2356603848621));
#202234=CARTESIAN_POINT('Ctrl Pts',(26.6876178666922,2.89494382029034,25.3266339628976));
#202235=CARTESIAN_POINT('Ctrl Pts',(26.6876179523646,2.89494501270515,25.2978240411196));
#202236=CARTESIAN_POINT('Ctrl Pts',(26.6849785510634,2.89494651433248,25.2665363305995));
#202237=CARTESIAN_POINT('Ctrl Pts',(26.6792509887854,2.8949482406754,25.2356610939987));
#202238=CARTESIAN_POINT('',(17.5110775826844,-12.9933939253311,25.3266339663995));
#202239=CARTESIAN_POINT('Origin',(5.74151140035099,4.39848095632755,25.3266339610889));
#202240=CARTESIAN_POINT('',(17.506893457521,-12.9861440585043,25.2356420918195));
#202241=CARTESIAN_POINT('Origin',(17.261696961303,-12.5614501490446,25.3266360080838));
#202242=CARTESIAN_POINT('',(16.790705226219,-12.7550874560998,24.8359052322959));
#202243=CARTESIAN_POINT('Ctrl Pts',(16.7912449037552,-12.7557059899914,
24.8357480053256));
#202244=CARTESIAN_POINT('Ctrl Pts',(16.7921545025296,-12.7559165187904,
24.8356183847466));
#202245=CARTESIAN_POINT('Ctrl Pts',(16.7934907306313,-12.7562239582548,
24.8354306741597));
#202246=CARTESIAN_POINT('Ctrl Pts',(16.8684138681667,-12.7736357863827,
24.8250118748268));
#202247=CARTESIAN_POINT('Ctrl Pts',(16.994509030397,-12.8039422679436,24.8171969710734));
#202248=CARTESIAN_POINT('Ctrl Pts',(17.1978907310061,-12.8613159241601,
24.8720887184512));
#202249=CARTESIAN_POINT('Ctrl Pts',(17.2636662674797,-12.881215326573,24.9004597521925));
#202250=CARTESIAN_POINT('Ctrl Pts',(17.3720482714478,-12.917701075385,24.974859072873));
#202251=CARTESIAN_POINT('Ctrl Pts',(17.4164075156283,-12.934348723777,25.0181161567027));
#202252=CARTESIAN_POINT('Ctrl Pts',(17.4655389679948,-12.9568020363791,
25.0951852793701));
#202253=CARTESIAN_POINT('Ctrl Pts',(17.4787352598116,-12.9636924217047,
25.1221271581775));
#202254=CARTESIAN_POINT('Ctrl Pts',(17.4980096628924,-12.9760469618351,
25.1780408695178));
#202255=CARTESIAN_POINT('Ctrl Pts',(17.504185252833,-12.9814625074071,25.2064915749096));
#202256=CARTESIAN_POINT('Ctrl Pts',(17.506893367452,-12.986144123034,25.2356420898235));
#202257=CARTESIAN_POINT('',(23.4008443755069,-5.82290115120742,24.8359095016158));
#202258=CARTESIAN_POINT('Origin',(5.74151140030487,4.39848089087164,24.8360624898751));
#202259=CARTESIAN_POINT('',(26.1220895200044,3.40171862315373,24.8357568831133));
#202260=CARTESIAN_POINT('Origin',(5.74151140030487,4.39848089087207,24.8357565547308));
#202261=CARTESIAN_POINT('Ctrl Pts',(26.6792628046279,2.89511843593877,25.2356589101482));
#202262=CARTESIAN_POINT('Ctrl Pts',(26.675550722836,2.89518449336462,25.215623758333));
#202263=CARTESIAN_POINT('Ctrl Pts',(26.6707013117736,2.89644429471626,25.1958176180012));
#202264=CARTESIAN_POINT('Ctrl Pts',(26.664698703556,2.89897062806625,25.1762588859099));
#202265=CARTESIAN_POINT('Ctrl Pts',(26.6588672241056,2.9014249380064,25.1572577550462));
#202266=CARTESIAN_POINT('Ctrl Pts',(26.6519468127137,2.9050746497671,25.1384891367126));
#202267=CARTESIAN_POINT('Ctrl Pts',(26.6438814423065,2.90998689024132,25.1199942802516));
#202268=CARTESIAN_POINT('Ctrl Pts',(26.6377812734311,2.91370221823452,25.1060058653317));
#202269=CARTESIAN_POINT('Ctrl Pts',(26.6310252157461,2.91813979675285,25.0921744310925));
#202270=CARTESIAN_POINT('Ctrl Pts',(26.6235757182682,2.92332847731185,25.0785326887163));
#202271=CARTESIAN_POINT('Ctrl Pts',(26.6127699066027,2.93085487826438,25.0587447635114));
#202272=CARTESIAN_POINT('Ctrl Pts',(26.6005039993731,2.94001505075176,25.0393558031822));
#202273=CARTESIAN_POINT('Ctrl Pts',(26.586739619931,2.95086862567737,25.0206393062007));
#202274=CARTESIAN_POINT('Ctrl Pts',(26.5734471102604,2.96135011888706,25.0025644472382));
#202275=CARTESIAN_POINT('Ctrl Pts',(26.5587566570085,2.97341090823957,24.9851171446494));
#202276=CARTESIAN_POINT('Ctrl Pts',(26.542671575907,2.98709753985869,24.9685726180735));
#202277=CARTESIAN_POINT('Ctrl Pts',(26.5331208418192,2.99522416218204,24.9587490820318));
#202278=CARTESIAN_POINT('Ctrl Pts',(26.5230791788839,3.00392384468445,24.9492443563527));
#202279=CARTESIAN_POINT('Ctrl Pts',(26.5125549570094,3.01320506705925,24.9401201342555));
#202280=CARTESIAN_POINT('Ctrl Pts',(26.5059754154869,3.01900750915165,24.9344158457234));
#202281=CARTESIAN_POINT('Ctrl Pts',(26.4993103149526,3.02489526727602,24.9289468568295));
#202282=CARTESIAN_POINT('Ctrl Pts',(26.4923924624261,3.03107754822297,24.923580955566));
#202283=CARTESIAN_POINT('Ctrl Pts',(26.4856182214488,3.03713148776033,24.9183264480322));
#202284=CARTESIAN_POINT('Ctrl Pts',(26.4786013154118,3.04346789000836,24.9131704613795));
#202285=CARTESIAN_POINT('Ctrl Pts',(26.471157551893,3.05028347740487,24.9080293485848));
#202286=CARTESIAN_POINT('Ctrl Pts',(26.4641311958104,3.05671688220597,24.9031765225827));
#202287=CARTESIAN_POINT('Ctrl Pts',(26.4567242122254,3.06357727626705,24.8983366799452));
#202288=CARTESIAN_POINT('Ctrl Pts',(26.4487615083164,3.07102980381583,24.8934799152726));
#202289=CARTESIAN_POINT('Ctrl Pts',(26.443266188455,3.07617303444751,24.8901281046726));
#202290=CARTESIAN_POINT('Ctrl Pts',(26.4375057710423,3.08159828425633,24.8867690105667));
#202291=CARTESIAN_POINT('Ctrl Pts',(26.4314176853143,3.08735958301702,24.8834065706239));
#202292=CARTESIAN_POINT('Ctrl Pts',(26.4196166951897,3.0985271376176,24.8768889027835));
#202293=CARTESIAN_POINT('Ctrl Pts',(26.4082059203256,3.10951336395768,24.8712512037713));
#202294=CARTESIAN_POINT('Ctrl Pts',(26.3971980649133,3.12018212725784,24.8663126896817));
#202295=CARTESIAN_POINT('Ctrl Pts',(26.3924421354967,3.12479155237454,24.8641790111809));
#202296=CARTESIAN_POINT('Ctrl Pts',(26.3877608521627,3.12934176532259,24.862176243971));
#202297=CARTESIAN_POINT('Ctrl Pts',(26.3831529364808,3.1338219763162,24.8602916273881));
#202298=CARTESIAN_POINT('Ctrl Pts',(26.3755163438239,3.14124692693099,24.8571682956798));
#202299=CARTESIAN_POINT('Ctrl Pts',(26.3680813692414,3.14848209787572,24.8543689112154));
#202300=CARTESIAN_POINT('Ctrl Pts',(26.3608377028351,3.15549274287709,24.8518423888801));
#202301=CARTESIAN_POINT('Ctrl Pts',(26.3572158696319,3.15899806537776,24.8505791277125));
#202302=CARTESIAN_POINT('Ctrl Pts',(26.3536417935023,3.16244726048561,24.8493842238709));
#202303=CARTESIAN_POINT('Ctrl Pts',(26.3501139114457,3.16583698725166,24.8482520967752));
#202304=CARTESIAN_POINT('Ctrl Pts',(26.348082817398,3.16778854168216,24.847600301571));
#202305=CARTESIAN_POINT('Ctrl Pts',(26.346538249796,3.16926994538289,24.8471165572097));
#202306=CARTESIAN_POINT('Ctrl Pts',(26.3446670835602,3.17105862101745,24.8465421476494));
#202307=CARTESIAN_POINT('Ctrl Pts',(26.343288152246,3.17237676196946,24.846118844089));
#202308=CARTESIAN_POINT('Ctrl Pts',(26.3417317160511,3.1738617704381,24.8456466253248));
#202309=CARTESIAN_POINT('Ctrl Pts',(26.3396671962774,3.17582441563026,24.8450389832687));
#202310=CARTESIAN_POINT('Ctrl Pts',(26.3220030477593,3.19261691943918,24.8398399633021));
#202311=CARTESIAN_POINT('Ctrl Pts',(26.3045770137392,3.20969368628216,24.8358689229169));
#202312=CARTESIAN_POINT('Ctrl Pts',(26.2874354974962,3.22690371356731,24.8329625085891));
#202313=CARTESIAN_POINT('Ctrl Pts',(26.2697235445409,3.24468645748068,24.829959374379));
#202314=CARTESIAN_POINT('Ctrl Pts',(26.2523144991822,3.26261155746472,24.828092478554));
#202315=CARTESIAN_POINT('Ctrl Pts',(26.2352175482073,3.28051705298654,24.8272188230213));
#202316=CARTESIAN_POINT('Ctrl Pts',(26.2174117339398,3.299164935179,24.826308944519));
#202317=CARTESIAN_POINT('Ctrl Pts',(26.1999435301509,3.31779162752044,24.8264760282975));
#202318=CARTESIAN_POINT('Ctrl Pts',(26.1827922619907,3.33621791270569,24.8276043953267));
#202319=CARTESIAN_POINT('Ctrl Pts',(26.1812369757683,3.3378888181578,24.8277067162559));
#202320=CARTESIAN_POINT('Ctrl Pts',(26.1796842808982,3.33955807767205,24.8278169736222));
#202321=CARTESIAN_POINT('Ctrl Pts',(26.1781341539396,3.34122555874264,24.8279351001701));
#202322=CARTESIAN_POINT('Ctrl Pts',(26.1590624032618,3.3617411578445,24.8293884521403));
#202323=CARTESIAN_POINT('Ctrl Pts',(26.1403864206391,3.38198731873002,24.8320281417453));
#202324=CARTESIAN_POINT('Ctrl Pts',(26.1220889632489,3.40171865903746,24.8357540038797));
#202325=CARTESIAN_POINT('Origin',(10.2789148168863,9.25551941505944,25.5959166326954));
#202326=CARTESIAN_POINT('',(16.0189074989925,19.1939780674753,26.2811224999565));
#202327=CARTESIAN_POINT('Origin',(16.5103423946773,20.0439802876036,26.1099288142014));
#202328=CARTESIAN_POINT('',(10.6342166157356,9.87070351820662,27.200273432026));
#202329=CARTESIAN_POINT('Ctrl Pts',(16.0189073076148,19.1939777895193,26.2811225586143));
#202330=CARTESIAN_POINT('Ctrl Pts',(14.2348857344245,16.1050496812632,26.8422230038754));
#202331=CARTESIAN_POINT('Ctrl Pts',(12.4399889611419,12.997291805701,27.1486045741263));
#202332=CARTESIAN_POINT('Ctrl Pts',(10.6342166155299,9.87070351832571,27.2002734320259));
#202333=CARTESIAN_POINT('',(10.4600366184338,9.5691211282427,27.2002935233645));
#202334=CARTESIAN_POINT('',(10.6342166158385,9.87070351814765,27.2002734320262));
#202335=CARTESIAN_POINT('Ctrl Pts',(10.4600366178411,9.56912112783855,27.2002935233645));
#202336=CARTESIAN_POINT('Ctrl Pts',(10.4600364662319,9.56912086537755,27.077904141663));
#202337=CARTESIAN_POINT('Ctrl Pts',(10.4454787096495,9.54391496871821,26.9339527194066));
#202338=CARTESIAN_POINT('Ctrl Pts',(10.4134708373993,9.48849522622916,26.7814885221034));
#202339=CARTESIAN_POINT('Ctrl Pts',(10.4032925685801,9.47087215423576,26.7404881582851));
#202340=CARTESIAN_POINT('Ctrl Pts',(10.3914636460628,9.45039107274178,26.7004910995103));
#202341=CARTESIAN_POINT('Origin',(23.9189817884553,5.89570908176498,27.3772718906619));
#202342=CARTESIAN_POINT('',(12.5791372216029,5.89743830146659,27.2002952134043));
#202343=CARTESIAN_POINT('',(12.9269186912893,5.89738526844329,27.2002893779024));
#202344=CARTESIAN_POINT('',(12.5791355798702,5.89743830169638,27.2002952134142));
#202345=CARTESIAN_POINT('',(23.6939439653009,5.89574341849683,26.2811247948024));
#202346=CARTESIAN_POINT('Ctrl Pts',(12.9269186912894,5.89738526911489,27.2002893779024));
#202347=CARTESIAN_POINT('Ctrl Pts',(16.537673198811,5.89683466200682,27.1486332224838));
#202348=CARTESIAN_POINT('Ctrl Pts',(20.1266813960251,5.89628737210532,26.8422473472373));
#202349=CARTESIAN_POINT('Ctrl Pts',(23.6939437653797,5.89574341858395,26.2811248296619));
#202350=CARTESIAN_POINT('Origin',(24.6757839210227,5.89603233238648,26.1099288297606));
#202351=CARTESIAN_POINT('Ctrl Pts',(12.442026242035,5.89745920981575,26.7004889860164));
#202352=CARTESIAN_POINT('Ctrl Pts',(12.4656783707081,5.89745560307471,26.7404867160441));
#202353=CARTESIAN_POINT('Ctrl Pts',(12.4860299603938,5.89745249963449,26.7814878259342));
#202354=CARTESIAN_POINT('Ctrl Pts',(12.5500290941812,5.89744274031588,26.9339527208222));
#202355=CARTESIAN_POINT('Ctrl Pts',(12.5791372223621,5.89743830155015,27.0779065618237));
#202356=CARTESIAN_POINT('Ctrl Pts',(12.5791372223847,5.89743830150766,27.200295943526));
#202357=CARTESIAN_POINT('Origin',(5.74151140050411,4.3984809574421,26.1099354135349));
#202358=CARTESIAN_POINT('',(24.9041818249611,4.89555902423064,27.0955470456876));
#202359=CARTESIAN_POINT('Ctrl Pts',(23.693943765372,5.89574336830045,26.281124829662));
#202360=CARTESIAN_POINT('Ctrl Pts',(23.6995953031358,5.89574256247803,26.3135458781741));
#202361=CARTESIAN_POINT('Ctrl Pts',(23.7070654046786,5.89411327117337,26.3460407993616));
#202362=CARTESIAN_POINT('Ctrl Pts',(23.7163753152217,5.89077474251312,26.3783490997879));
#202363=CARTESIAN_POINT('Ctrl Pts',(23.7216254307017,5.88889205406853,26.3965686420075));
#202364=CARTESIAN_POINT('Ctrl Pts',(23.7274605871342,5.88646668117811,26.4147284979504));
#202365=CARTESIAN_POINT('Ctrl Pts',(23.7338843371248,5.88349122219698,26.4327800842708));
#202366=CARTESIAN_POINT('Ctrl Pts',(23.742791757103,5.87936533578925,26.4578111114534));
#202367=CARTESIAN_POINT('Ctrl Pts',(23.7528255835148,5.87418132208383,26.4826316937464));
#202368=CARTESIAN_POINT('Ctrl Pts',(23.7639630383174,5.86793834429731,26.507111632962));
#202369=CARTESIAN_POINT('Ctrl Pts',(23.7688172630086,5.86521736203921,26.5177811375739));
#202370=CARTESIAN_POINT('Ctrl Pts',(23.7737354296434,5.86236824889619,26.5281222760143));
#202371=CARTESIAN_POINT('Ctrl Pts',(23.7789047734377,5.85930615491584,26.5384726117613));
#202372=CARTESIAN_POINT('Ctrl Pts',(23.7839866500402,5.85629587268807,26.5486478160335));
#202373=CARTESIAN_POINT('Ctrl Pts',(23.7893113162365,5.8530796798811,26.558832183505));
#202374=CARTESIAN_POINT('Ctrl Pts',(23.7950548741353,5.84952941388446,26.5693325337088));
#202375=CARTESIAN_POINT('Ctrl Pts',(23.7968736422291,5.84840517858769,26.5726575984613));
#202376=CARTESIAN_POINT('Ctrl Pts',(23.7987343983985,5.8472470814262,26.5760142243309));
#202377=CARTESIAN_POINT('Ctrl Pts',(23.8006426838831,5.84605001131781,26.5794117720032));
#202378=CARTESIAN_POINT('Ctrl Pts',(23.8161494624926,5.83632258777425,26.6070203347653));
#202379=CARTESIAN_POINT('Ctrl Pts',(23.8334069079683,5.82498693648832,26.6345472794705));
#202380=CARTESIAN_POINT('Ctrl Pts',(23.8524393340224,5.81195044531898,26.6617069953547));
#202381=CARTESIAN_POINT('Ctrl Pts',(23.8679313735296,5.80133898487471,26.6838144970619));
#202382=CARTESIAN_POINT('Ctrl Pts',(23.8845993674824,5.78960134308578,26.7056780926072));
#202383=CARTESIAN_POINT('Ctrl Pts',(23.9024549162074,5.77671171899283,26.7271354563419));
#202384=CARTESIAN_POINT('Ctrl Pts',(23.9223507238816,5.76234926584751,26.7510446393437));
#202385=CARTESIAN_POINT('Ctrl Pts',(23.9437124658233,5.7465576326057,26.7744476682955));
#202386=CARTESIAN_POINT('Ctrl Pts',(23.9664982327102,5.72933094062116,26.7971307072632));
#202387=CARTESIAN_POINT('Ctrl Pts',(23.9778911161537,5.72071759462885,26.808472226747));
#202388=CARTESIAN_POINT('Ctrl Pts',(23.9896393536713,5.71174587723898,26.8196340737197));
#202389=CARTESIAN_POINT('Ctrl Pts',(24.0017336718923,5.7024164847882,26.8305921741964));
#202390=CARTESIAN_POINT('Ctrl Pts',(24.0077808310028,5.69775178856277,26.8360712244348));
#202391=CARTESIAN_POINT('Ctrl Pts',(24.0139145145537,5.69299768044912,26.8414993641561));
#202392=CARTESIAN_POINT('Ctrl Pts',(24.0201332347325,5.68815425674401,26.8468738052268));
#202393=CARTESIAN_POINT('Ctrl Pts',(24.0240680964949,5.68508960643188,26.8502744539224));
#202394=CARTESIAN_POINT('Ctrl Pts',(24.0284126183672,5.68169950331191,26.8539668329209));
#202395=CARTESIAN_POINT('Ctrl Pts',(24.0324531697587,5.67853161366221,26.8573538898056));
#202396=CARTESIAN_POINT('Ctrl Pts',(24.0347983721721,5.67669291846149,26.8593197932704));
#202397=CARTESIAN_POINT('Ctrl Pts',(24.037041267269,5.6749299798917,26.8611835312553));
#202398=CARTESIAN_POINT('Ctrl Pts',(24.0390430098055,5.67335611118719,26.8628333667296));
#202399=CARTESIAN_POINT('Ctrl Pts',(24.057289150413,5.65901009557443,26.8778718292168));
#202400=CARTESIAN_POINT('Ctrl Pts',(24.0773368523457,5.64302269960583,26.893414235381));
#202401=CARTESIAN_POINT('Ctrl Pts',(24.0992562443733,5.62526685940941,26.9090610701935));
#202402=CARTESIAN_POINT('Ctrl Pts',(24.1201825295373,5.60831548708992,26.923998990314));
#202403=CARTESIAN_POINT('Ctrl Pts',(24.1428146680474,5.58975149871352,26.9390314042038));
#202404=CARTESIAN_POINT('Ctrl Pts',(24.1672085245342,5.56950095465133,26.9537811864168));
#202405=CARTESIAN_POINT('Ctrl Pts',(24.1783258219797,5.56027193742343,26.9605032771287));
#202406=CARTESIAN_POINT('Ctrl Pts',(24.1898089632128,5.55069320805204,26.9671663103858));
#202407=CARTESIAN_POINT('Ctrl Pts',(24.2016629286923,5.5407610696222,26.9737330494076));
#202408=CARTESIAN_POINT('Ctrl Pts',(24.2269166945476,5.51960157672657,26.9877228733171));
#202409=CARTESIAN_POINT('Ctrl Pts',(24.253839422555,5.49684140724552,27.0012736135135));
#202410=CARTESIAN_POINT('Ctrl Pts',(24.2823718467152,5.47246079892143,27.0140484433768));
#202411=CARTESIAN_POINT('Ctrl Pts',(24.2906203617316,5.46541254347904,27.0177415532006));
#202412=CARTESIAN_POINT('Ctrl Pts',(24.2990033799203,5.45822917383596,27.0213697169429));
#202413=CARTESIAN_POINT('Ctrl Pts',(24.3075194082181,5.45091100816553,27.0249245865741));
#202414=CARTESIAN_POINT('Ctrl Pts',(24.3265063118137,5.43459479816459,27.0328503431148));
#202415=CARTESIAN_POINT('Ctrl Pts',(24.3461514438237,5.41760651983246,27.0404136145227));
#202416=CARTESIAN_POINT('Ctrl Pts',(24.3664173828267,5.39994227371428,27.0475313279379));
#202417=CARTESIAN_POINT('Ctrl Pts',(24.3765503523282,5.3911101506552,27.0510901846456));
#202418=CARTESIAN_POINT('Ctrl Pts',(24.3871604194536,5.38183254626875,27.0546424991922));
#202419=CARTESIAN_POINT('Ctrl Pts',(24.3977570569551,5.37251950218793,27.0580146795552));
#202420=CARTESIAN_POINT('Ctrl Pts',(24.4083536944567,5.3632064581071,27.0613868599182));
#202421=CARTESIAN_POINT('Ctrl Pts',(24.418936882655,5.35385829629087,27.0645788511102));
#202422=CARTESIAN_POINT('Ctrl Pts',(24.4290240742447,5.34491320709383,27.0674696844082));
#202423=CARTESIAN_POINT('Ctrl Pts',(24.4611997377297,5.3163805697103,27.0766907325623));
#202424=CARTESIAN_POINT('Ctrl Pts',(24.4934313815741,5.28767152633668,27.084243641033));
#202425=CARTESIAN_POINT('Ctrl Pts',(24.5255175876127,5.25883585313034,27.0902935242838));
#202426=CARTESIAN_POINT('Ctrl Pts',(24.5336679669484,5.25151115806511,27.0918302856999));
#202427=CARTESIAN_POINT('Ctrl Pts',(24.5418089364844,5.2441780800285,27.0932699109589));
#202428=CARTESIAN_POINT('Ctrl Pts',(24.5499371410755,5.23683702814239,27.0946147781539));
#202429=CARTESIAN_POINT('Ctrl Pts',(24.570000697905,5.21871646903798,27.0979344312325));
#202430=CARTESIAN_POINT('Ctrl Pts',(24.5899871086956,5.20054636689129,27.1006775750524));
#202431=CARTESIAN_POINT('Ctrl Pts',(24.6098493161821,5.18232503482182,27.1028763547311));
#202432=CARTESIAN_POINT('Ctrl Pts',(24.6148148680537,5.17776970180443,27.1034260496508));
#202433=CARTESIAN_POINT('Ctrl Pts',(24.6197726520662,5.1732111450395,27.1039416900499));
#202434=CARTESIAN_POINT('Ctrl Pts',(24.6247219825027,5.16864928746327,27.1044237066184));
#202435=CARTESIAN_POINT('Ctrl Pts',(24.6279431329375,5.16568031424492,27.1047374152906));
#202436=CARTESIAN_POINT('Ctrl Pts',(24.6309955523797,5.16286274535861,27.1050241624481));
#202437=CARTESIAN_POINT('Ctrl Pts',(24.6349247735762,5.15922893157143,27.1053710302164));
#202438=CARTESIAN_POINT('Ctrl Pts',(24.6370328407504,5.15727935347983,27.1055571283054));
#202439=CARTESIAN_POINT('Ctrl Pts',(24.6393932023667,5.15509467061101,27.1057599891627));
#202440=CARTESIAN_POINT('Ctrl Pts',(24.6421663218269,5.15252381784896,27.1059868599656));
#202441=CARTESIAN_POINT('Ctrl Pts',(24.6580501817653,5.1377985001046,27.1072863294289));
#202442=CARTESIAN_POINT('Ctrl Pts',(24.6732067809068,5.12363098854168,27.1081887872386));
#202443=CARTESIAN_POINT('Ctrl Pts',(24.6876407040445,5.11002794017288,27.1087825874728));
#202444=CARTESIAN_POINT('Ctrl Pts',(24.7101247762378,5.0888381417614,27.1097075645013));
#202445=CARTESIAN_POINT('Ctrl Pts',(24.7308269095471,5.06897924429581,27.1098982600956));
#202446=CARTESIAN_POINT('Ctrl Pts',(24.7498336397691,5.05052527722529,27.1096122776342));
#202447=CARTESIAN_POINT('Ctrl Pts',(24.7691970998626,5.0317249548783,27.1093209276802));
#202448=CARTESIAN_POINT('Ctrl Pts',(24.7868010062375,5.014382104884,27.1085351809394));
#202449=CARTESIAN_POINT('Ctrl Pts',(24.8027315333506,4.99853823076055,27.1074876935258));
#202450=CARTESIAN_POINT('Ctrl Pts',(24.8190001019434,4.98235815391038,27.1064179787123));
#202451=CARTESIAN_POINT('Ctrl Pts',(24.8335235911217,4.96774069281762,27.1050755525143));
#202452=CARTESIAN_POINT('Ctrl Pts',(24.8463870571347,4.95470238553842,27.1036625411761));
#202453=CARTESIAN_POINT('Ctrl Pts',(24.8477340090523,4.95333712574189,27.1035145827387));
#202454=CARTESIAN_POINT('Ctrl Pts',(24.8490627531921,4.95198916116843,27.103365808083));
#202455=CARTESIAN_POINT('Ctrl Pts',(24.8503733826197,4.95065849806007,27.1032164195649));
#202456=CARTESIAN_POINT('Ctrl Pts',(24.8632346066923,4.93760068321055,27.1017504680423));
#202457=CARTESIAN_POINT('Ctrl Pts',(24.8743521363371,4.92620786550207,27.1002296539901));
#202458=CARTESIAN_POINT('Ctrl Pts',(24.8838092502143,4.91649396482144,27.0988164054558));
#202459=CARTESIAN_POINT('Ctrl Pts',(24.8917583594127,4.90832901531836,27.0976285095427));
#202460=CARTESIAN_POINT('Ctrl Pts',(24.8985342365203,4.90134979025646,27.0965157594194));
#202461=CARTESIAN_POINT('Ctrl Pts',(24.904181824961,4.89555902423058,27.0955470456876));
#202462=CARTESIAN_POINT('',(15.7583137351173,20.7422469774149,27.09554615586));
#202463=CARTESIAN_POINT('Origin',(5.74151140206631,4.39848094326933,27.0955319457176));
#202464=CARTESIAN_POINT('Ctrl Pts',(15.758313738173,20.7422469827057,27.0955461548135));
#202465=CARTESIAN_POINT('Ctrl Pts',(15.767684171028,20.7075943175041,27.0998887404043));
#202466=CARTESIAN_POINT('Ctrl Pts',(15.776344331722,20.6742006152471,27.1031104909993));
#202467=CARTESIAN_POINT('Ctrl Pts',(15.7844217354834,20.6422597106988,27.105441475291));
#202468=CARTESIAN_POINT('Ctrl Pts',(15.7917868509967,20.6131354452107,27.1075669068127));
#202469=CARTESIAN_POINT('Ctrl Pts',(15.7986681927363,20.5852184835394,27.1089511999725));
#202470=CARTESIAN_POINT('Ctrl Pts',(15.8051789388637,20.5586392966058,27.1097391885027));
#202471=CARTESIAN_POINT('Ctrl Pts',(15.8120045156236,20.5307748587852,27.1105652806423));
#202472=CARTESIAN_POINT('Ctrl Pts',(15.8184117116066,20.5043744859855,27.1107381405502));
#202473=CARTESIAN_POINT('Ctrl Pts',(15.824476917255,20.4795427190812,27.110414664544));
#202474=CARTESIAN_POINT('Ctrl Pts',(15.8275095200792,20.4671268356292,27.1102529265409));
#202475=CARTESIAN_POINT('Ctrl Pts',(15.8304561262282,20.4551026081994,27.1099669123051));
#202476=CARTESIAN_POINT('Ctrl Pts',(15.8333235246833,20.443480345415,27.1095752599865));
#202477=CARTESIAN_POINT('Ctrl Pts',(15.8347572239109,20.4376692140228,27.1093794338271));
#202478=CARTESIAN_POINT('Ctrl Pts',(15.8361711111848,20.4319585768668,27.109157183721));
#202479=CARTESIAN_POINT('Ctrl Pts',(15.8375658615941,20.4263495232685,27.1089107967943));
#202480=CARTESIAN_POINT('Ctrl Pts',(15.8386692656788,20.4219121324564,27.1087158770871));
#202481=CARTESIAN_POINT('Ctrl Pts',(15.839576844325,20.4182676227623,27.1085428289219));
#202482=CARTESIAN_POINT('Ctrl Pts',(15.8407254471436,20.4136856661307,27.1083056725257));
#202483=CARTESIAN_POINT('Ctrl Pts',(15.8410287278858,20.4124758317255,27.1082430529964));
#202484=CARTESIAN_POINT('Ctrl Pts',(15.8413487402289,20.4112006344857,27.1081757133551));
#202485=CARTESIAN_POINT('Ctrl Pts',(15.8416933464851,20.4098282105484,27.1081014594306));
#202486=CARTESIAN_POINT('Ctrl Pts',(15.8548911025897,20.3572670162209,27.1052576770902));
#202487=CARTESIAN_POINT('Ctrl Pts',(15.8673447084524,20.304092010537,27.1002539082515));
#202488=CARTESIAN_POINT('Ctrl Pts',(15.8791563251838,20.2511368143227,27.092995826455));
#202489=CARTESIAN_POINT('Ctrl Pts',(15.890371046519,20.2008576880774,27.0861045289615));
#202490=CARTESIAN_POINT('Ctrl Pts',(15.9010066005414,20.1507771569853,27.0771815236409));
#202491=CARTESIAN_POINT('Ctrl Pts',(15.9111599854932,20.1016111516638,27.0661985247538));
#202492=CARTESIAN_POINT('Ctrl Pts',(15.9117003920313,20.0989943267474,27.0656139626167));
#202493=CARTESIAN_POINT('Ctrl Pts',(15.9122394358735,20.0963800922274,27.0650235767264));
#202494=CARTESIAN_POINT('Ctrl Pts',(15.9127771327892,20.0937685558946,27.0644273667921));
#202495=CARTESIAN_POINT('Ctrl Pts',(15.9222055327034,20.0479758272785,27.0539729536643));
#202496=CARTESIAN_POINT('Ctrl Pts',(15.9308279652119,20.0040587546046,27.0420616428711));
#202497=CARTESIAN_POINT('Ctrl Pts',(15.9387347934455,19.9621732085172,27.0289858284738));
#202498=CARTESIAN_POINT('Ctrl Pts',(15.9465376294356,19.9208385498126,27.0160819898975));
#202499=CARTESIAN_POINT('Ctrl Pts',(15.9536441856782,19.8814819480324,27.0020441722835));
#202500=CARTESIAN_POINT('Ctrl Pts',(15.9601710273794,19.8442275578197,26.9871227913953));
#202501=CARTESIAN_POINT('Ctrl Pts',(15.9619580805655,19.8340272833573,26.9830373083274));
#202502=CARTESIAN_POINT('Ctrl Pts',(15.9637022874908,19.823984117053,26.9788849517544));
#202503=CARTESIAN_POINT('Ctrl Pts',(15.9654067022027,19.8141000286851,26.9746699743143));
#202504=CARTESIAN_POINT('Ctrl Pts',(15.9717249609337,19.777459751414,26.9590450692802));
#202505=CARTESIAN_POINT('Ctrl Pts',(15.9774519164215,19.7430026302366,26.9425923025339));
#202506=CARTESIAN_POINT('Ctrl Pts',(15.9826208275155,19.7107563008147,26.9256375190794));
#202507=CARTESIAN_POINT('Ctrl Pts',(15.9832756704653,19.706671053246,26.9234895385456));
#202508=CARTESIAN_POINT('Ctrl Pts',(15.9839216121252,19.702621251852,26.9213334849527));
#202509=CARTESIAN_POINT('Ctrl Pts',(15.9845587671633,19.6986069209889,26.9191700057792));
#202510=CARTESIAN_POINT('Ctrl Pts',(15.9868651210912,19.6840759713758,26.9113387113667));
#202511=CARTESIAN_POINT('Ctrl Pts',(15.9890008811025,19.670293691761,26.9035798546097));
#202512=CARTESIAN_POINT('Ctrl Pts',(15.9910430859421,19.6569058127864,26.8957270709581));
#202513=CARTESIAN_POINT('Ctrl Pts',(15.993106552767,19.6433785487315,26.8877925297045));
#202514=CARTESIAN_POINT('Ctrl Pts',(15.9950746018476,19.6302538223855,26.8797617734701));
#202515=CARTESIAN_POINT('Ctrl Pts',(15.9969913290942,19.6171807416988,26.8714272585942));
#202516=CARTESIAN_POINT('Ctrl Pts',(15.9978382818016,19.6114040819777,26.8677444498108));
#202517=CARTESIAN_POINT('Ctrl Pts',(15.9986747447092,19.6056377062489,26.8640018920561));
#202518=CARTESIAN_POINT('Ctrl Pts',(15.9995021980022,19.5998523584443,26.8601796466292));
#202519=CARTESIAN_POINT('Ctrl Pts',(16.0046689987711,19.5637273714044,26.836312703591));
#202520=CARTESIAN_POINT('Ctrl Pts',(16.0091247343249,19.5300172218166,26.81129954203));
#202521=CARTESIAN_POINT('Ctrl Pts',(16.012896928592,19.4988056195233,26.7854376882365));
#202522=CARTESIAN_POINT('Ctrl Pts',(16.0157733896905,19.4750054243426,26.7657169074116));
#202523=CARTESIAN_POINT('Ctrl Pts',(16.0182533535123,19.4526574648251,26.7455026933091));
#202524=CARTESIAN_POINT('Ctrl Pts',(16.0203657466439,19.4317877874531,26.7249234971252));
#202525=CARTESIAN_POINT('Ctrl Pts',(16.0219965752367,19.4156757929241,26.7090357624748));
#202526=CARTESIAN_POINT('Ctrl Pts',(16.023434793375,19.4003197875741,26.6927752059377));
#202527=CARTESIAN_POINT('Ctrl Pts',(16.0246456514521,19.3858412907477,26.6763620532622));
#202528=CARTESIAN_POINT('Ctrl Pts',(16.0258844522095,19.3710286771355,26.6595701382134));
#202529=CARTESIAN_POINT('Ctrl Pts',(16.0268851414086,19.3571347059457,26.6426190082877));
#202530=CARTESIAN_POINT('Ctrl Pts',(16.02765725332,19.3442652259841,26.6257628336127));
#202531=CARTESIAN_POINT('Ctrl Pts',(16.0283899528951,19.3320526666916,26.6097670798386));
#202532=CARTESIAN_POINT('Ctrl Pts',(16.0289173826178,19.3207624401751,26.5938574009656));
#202533=CARTESIAN_POINT('Ctrl Pts',(16.0292851220631,19.3104644533458,26.5782591395524));
#202534=CARTESIAN_POINT('Ctrl Pts',(16.0300175294561,19.2899544923328,26.5471928992517));
#202535=CARTESIAN_POINT('Ctrl Pts',(16.0301217867791,19.2720803313227,26.5155355534447));
#202536=CARTESIAN_POINT('Ctrl Pts',(16.0296131116653,19.2567916985984,26.483578205159));
#202537=CARTESIAN_POINT('Ctrl Pts',(16.0290798308679,19.2407635226021,26.4500750128238));
#202538=CARTESIAN_POINT('Ctrl Pts',(16.0278728239198,19.2275772083272,26.416242937952));
#202539=CARTESIAN_POINT('Ctrl Pts',(16.026058701698,19.2171432059478,26.3823991288309));
#202540=CARTESIAN_POINT('Ctrl Pts',(16.0242445794762,19.2067092035685,26.3485553197098));
#202541=CARTESIAN_POINT('Ctrl Pts',(16.0218238031428,19.1990273239112,26.3147004043939));
#202542=CARTESIAN_POINT('Ctrl Pts',(16.018907269666,19.1939778114363,26.2811225586147));
#202543=CARTESIAN_POINT('Origin',(5.7415114004764,4.3984809572035,25.326633958107));
#202544=CARTESIAN_POINT('',(17.5163811017209,21.7867656202692,25.326633915004));
#202545=CARTESIAN_POINT('',(17.5121963109958,21.7795192524882,25.2356567096503));
#202546=CARTESIAN_POINT('Origin',(17.2668577091927,21.3549032955814,25.3266360874408));
#202547=CARTESIAN_POINT('',(26.6880999589233,5.895286818117,25.3266339555604));
#202548=CARTESIAN_POINT('Origin',(5.74151140035092,4.39848095632769,25.3266339583817));
#202549=CARTESIAN_POINT('',(26.6797320033375,5.89528817411846,25.2356564938464));
#202550=CARTESIAN_POINT('Origin',(26.1893349573368,5.89528276954994,25.326636010686));
#202551=CARTESIAN_POINT('',(26.1219400761814,5.39076258892564,24.835825064964));
#202552=CARTESIAN_POINT('Ctrl Pts',(26.1224932141163,5.39090169823453,24.8357168273134));
#202553=CARTESIAN_POINT('Ctrl Pts',(26.1231845220584,5.3916421631887,24.8355764297058));
#202554=CARTESIAN_POINT('Ctrl Pts',(26.1238759793367,5.39238246539349,24.8354376701641));
#202555=CARTESIAN_POINT('Ctrl Pts',(26.20554950501,5.47980000920603,24.8192445156159));
#202556=CARTESIAN_POINT('Ctrl Pts',(26.2888896674497,5.56520263447467,24.8255410584031));
#202557=CARTESIAN_POINT('Ctrl Pts',(26.417288178699,5.69025271132332,24.872179891731));
#202558=CARTESIAN_POINT('Ctrl Pts',(26.4673367443119,5.73719391325938,24.900532952729));
#202559=CARTESIAN_POINT('Ctrl Pts',(26.5530407177611,5.81273572418468,24.9748711412551));
#202560=CARTESIAN_POINT('Ctrl Pts',(26.5896180762551,5.84281189344352,25.0181058613002));
#202561=CARTESIAN_POINT('Ctrl Pts',(26.6336155909986,5.87412802337667,25.095135135201));
#202562=CARTESIAN_POINT('Ctrl Pts',(26.6461803370238,5.88211232662573,25.1220674996585));
#202563=CARTESIAN_POINT('Ctrl Pts',(26.6665315417827,5.89263951277097,25.1779971805634));
#202564=CARTESIAN_POINT('Ctrl Pts',(26.6743188505837,5.8952844640236,25.2064761661652));
#202565=CARTESIAN_POINT('Ctrl Pts',(26.6797320121187,5.89528808762202,25.2356564922281));
#202566=CARTESIAN_POINT('',(16.7959628761229,21.5487356968052,24.8358937796097));
#202567=CARTESIAN_POINT('Origin',(5.7415114003048,4.39848089087207,24.8359021275311));
#202568=CARTESIAN_POINT('Ctrl Pts',(17.5121963866442,21.7795192075781,25.2356567098325));
#202569=CARTESIAN_POINT('Ctrl Pts',(17.5102669307385,21.7761849163638,25.214890275264));
#202570=CARTESIAN_POINT('Ctrl Pts',(17.5065897471955,21.772446726729,25.1943510344065));
#202571=CARTESIAN_POINT('Ctrl Pts',(17.5010958014106,21.7683220319394,25.1740771960269));
#202572=CARTESIAN_POINT('Ctrl Pts',(17.4957764369472,21.7643284077309,25.1544476001708));
#202573=CARTESIAN_POINT('Ctrl Pts',(17.4887535832708,21.7599719527403,25.1350657957635));
#202574=CARTESIAN_POINT('Ctrl Pts',(17.4799447237659,21.7552338632301,25.1159929076648));
#202575=CARTESIAN_POINT('Ctrl Pts',(17.4741061676615,21.752093433823,25.1033513021115));
#202576=CARTESIAN_POINT('Ctrl Pts',(17.4674825908197,21.7487846378673,25.0908459679386));
#202577=CARTESIAN_POINT('Ctrl Pts',(17.4600462003547,21.7452949823224,25.0785046673155));
#202578=CARTESIAN_POINT('Ctrl Pts',(17.4499994404425,21.74058036552,25.0618312442417));
#202579=CARTESIAN_POINT('Ctrl Pts',(17.438392748717,21.7355182877132,25.0453675719069));
#202580=CARTESIAN_POINT('Ctrl Pts',(17.4251997663653,21.7301306337469,25.0293532780157));
#202581=CARTESIAN_POINT('Ctrl Pts',(17.4185353257896,21.727409058083,25.0212636507308));
#202582=CARTESIAN_POINT('Ctrl Pts',(17.4114665910004,21.7246050586041,25.013288726472));
#202583=CARTESIAN_POINT('Ctrl Pts',(17.4039931914525,21.7217255234447,25.0054590346605));
#202584=CARTESIAN_POINT('Ctrl Pts',(17.3928592895262,21.7174355799121,24.9937943270288));
#202585=CARTESIAN_POINT('Ctrl Pts',(17.3808304713798,21.7129759672494,24.9824531951268));
#202586=CARTESIAN_POINT('Ctrl Pts',(17.3679341814645,21.7083643089102,24.9715307404594));
#202587=CARTESIAN_POINT('Ctrl Pts',(17.3619602794016,21.7062280669796,24.9664711710097));
#202588=CARTESIAN_POINT('Ctrl Pts',(17.3556106186725,21.7040026079849,24.9613557752773));
#202589=CARTESIAN_POINT('Ctrl Pts',(17.3491505183878,21.701763112651,24.9564011341933));
#202590=CARTESIAN_POINT('Ctrl Pts',(17.3426043435732,21.699493778228,24.9513804773536));
#202591=CARTESIAN_POINT('Ctrl Pts',(17.335944948301,21.6972102734783,24.9465251338157));
#202592=CARTESIAN_POINT('Ctrl Pts',(17.3294676774334,21.6950215823676,24.9420199710363));
#202593=CARTESIAN_POINT('Ctrl Pts',(17.3285379618541,21.6947074284182,24.9413733221453));
#202594=CARTESIAN_POINT('Ctrl Pts',(17.3276120269141,21.6943952739431,24.9407338188502));
#202595=CARTESIAN_POINT('Ctrl Pts',(17.3266907730738,21.6940854852883,24.9401019396878));
#202596=CARTESIAN_POINT('Ctrl Pts',(17.312194164056,21.6892107321965,24.9301588547722));
#202597=CARTESIAN_POINT('Ctrl Pts',(17.2962514044048,21.6839703047291,24.9202671583222));
#202598=CARTESIAN_POINT('Ctrl Pts',(17.2788080595971,21.6783972416795,24.9107122254586));
#202599=CARTESIAN_POINT('Ctrl Pts',(17.2633455670087,21.6734570511914,24.9022423430928));
#202600=CARTESIAN_POINT('Ctrl Pts',(17.2467042009202,21.6682557758148,24.8940377162249));
#202601=CARTESIAN_POINT('Ctrl Pts',(17.2288664970788,21.6628440962218,24.8862987755685));
#202602=CARTESIAN_POINT('Ctrl Pts',(17.209886226635,21.6570857798408,24.8780641290067));
#202603=CARTESIAN_POINT('Ctrl Pts',(17.1895607421883,21.6510856844962,24.8703582677217));
#202604=CARTESIAN_POINT('Ctrl Pts',(17.1679504155978,21.6448820578634,24.8634076840856));
#202605=CARTESIAN_POINT('Ctrl Pts',(17.1571452523026,21.6417802445469,24.8599323922676));
#202606=CARTESIAN_POINT('Ctrl Pts',(17.1460198498597,21.638627179047,24.8566455591777));
#202607=CARTESIAN_POINT('Ctrl Pts',(17.1345872329364,21.6354241330958,24.8535734556592));
#202608=CARTESIAN_POINT('Ctrl Pts',(17.1288709244748,21.6338226101202,24.8520374038999));
#202609=CARTESIAN_POINT('Ctrl Pts',(17.123077806264,21.6322085829995,24.8505550141684));
#202610=CARTESIAN_POINT('Ctrl Pts',(17.1172099051752,21.6305818440108,24.8491294750276));
#202611=CARTESIAN_POINT('Ctrl Pts',(17.1137415991395,21.6296203368947,24.8482868899309));
#202612=CARTESIAN_POINT('Ctrl Pts',(17.1096860922613,21.6285022192987,24.847333771565));
#202613=CARTESIAN_POINT('Ctrl Pts',(17.1060381709224,21.6274961783222,24.8465058168461));
#202614=CARTESIAN_POINT('Ctrl Pts',(17.1035143065607,21.626800135088,24.8459329850293));
#202615=CARTESIAN_POINT('Ctrl Pts',(17.1011857674335,21.6261581898052,24.8454185696365));
#202616=CARTESIAN_POINT('Ctrl Pts',(17.099383864366,21.6256631906414,24.845026554558));
#202617=CARTESIAN_POINT('Ctrl Pts',(17.0862268544475,21.6220488403329,24.8421641662482));
#202618=CARTESIAN_POINT('Ctrl Pts',(17.0712019508705,21.6179575650839,24.8392558726934));
#202619=CARTESIAN_POINT('Ctrl Pts',(17.0543220587539,21.6134430378464,24.8366105828607));
#202620=CARTESIAN_POINT('Ctrl Pts',(17.0485894442414,21.6119098500641,24.8357122105975));
#202621=CARTESIAN_POINT('Ctrl Pts',(17.0426430507923,21.6103280541516,24.8348445254995));
#202622=CARTESIAN_POINT('Ctrl Pts',(17.0364839853801,21.608700523865,24.8340205975568));
#202623=CARTESIAN_POINT('Ctrl Pts',(17.0243366565166,21.6054905976336,24.832395590675));
#202624=CARTESIAN_POINT('Ctrl Pts',(17.0113635077331,21.6021006769498,24.8309403320834));
#202625=CARTESIAN_POINT('Ctrl Pts',(16.9975907177454,21.5985406733167,24.8297586093064));
#202626=CARTESIAN_POINT('Ctrl Pts',(16.9907043227515,21.5967606715002,24.8291677479178));
#202627=CARTESIAN_POINT('Ctrl Pts',(16.9836182697336,21.5949380186055,24.8286453456873));
#202628=CARTESIAN_POINT('Ctrl Pts',(16.9763374449662,21.5930729988558,24.8282048555844));
#202629=CARTESIAN_POINT('Ctrl Pts',(16.972297990495,21.5920382723507,24.8279604684754));
#202630=CARTESIAN_POINT('Ctrl Pts',(16.9687064024164,21.5911189204377,24.8277680506687));
#202631=CARTESIAN_POINT('Ctrl Pts',(16.9647185137959,21.5901015137934,24.8275811593219));
#202632=CARTESIAN_POINT('Ctrl Pts',(16.9615185213684,21.5892851184858,24.8274311925221));
#202633=CARTESIAN_POINT('Ctrl Pts',(16.9580633140659,21.5884054955543,24.8272851446269));
#202634=CARTESIAN_POINT('Ctrl Pts',(16.9539166984472,21.5873503631033,24.8271429384434));
#202635=CARTESIAN_POINT('Ctrl Pts',(16.9362557550509,21.5828564248638,24.8265372649041));
#202636=CARTESIAN_POINT('Ctrl Pts',(16.9198480662205,21.5787114092553,24.8265137538131));
#202637=CARTESIAN_POINT('Ctrl Pts',(16.9046831030476,21.5749234493906,24.8268507608925));
#202638=CARTESIAN_POINT('Ctrl Pts',(16.8890460480558,21.5710175687078,24.8271982591471));
#202639=CARTESIAN_POINT('Ctrl Pts',(16.8747298217375,21.5674906275749,24.82792896148));
#202640=CARTESIAN_POINT('Ctrl Pts',(16.8617079488151,21.5643254078301,24.8288483648769));
#202641=CARTESIAN_POINT('Ctrl Pts',(16.8480832353887,21.5610136559638,24.8298103315525));
#202642=CARTESIAN_POINT('Ctrl Pts',(16.8358750742924,21.5580972747911,24.8309788062468));
#202643=CARTESIAN_POINT('Ctrl Pts',(16.8250440669778,21.5555386672154,24.8321848712689));
#202644=CARTESIAN_POINT('Ctrl Pts',(16.8197720447791,21.5542932580355,24.8327719266908));
#202645=CARTESIAN_POINT('Ctrl Pts',(16.8148262174301,21.5531324143743,24.8333686862747));
#202646=CARTESIAN_POINT('Ctrl Pts',(16.8102017249242,21.5520509822384,24.8339599766405));
#202647=CARTESIAN_POINT('Ctrl Pts',(16.8050590690648,21.5508483782114,24.8346175196812));
#202648=CARTESIAN_POINT('Ctrl Pts',(16.8003145924408,21.5497451258897,24.8352680225815));
#202649=CARTESIAN_POINT('Ctrl Pts',(16.7959628761229,21.5487356968053,24.8358937796098));
#202650=CARTESIAN_POINT('Ctrl Pts',(-1.44274521357964,-15.3338481449155,
24.7181700712451));
#202651=CARTESIAN_POINT('Ctrl Pts',(12.3734773347811,-20.3641356513004,
24.7181700599318));
#202652=CARTESIAN_POINT('Ctrl Pts',(21.826213079562,-9.10191629443897,24.7181700763371));
#202653=CARTESIAN_POINT('Ctrl Pts',(31.2789488243429,2.16030306242249,24.7181700927424));
#202654=CARTESIAN_POINT('Ctrl Pts',(23.9293860806155,14.8951263976218,24.7181701152786));
#202655=CARTESIAN_POINT('Ctrl Pts',(16.5798233368881,27.6299497328212,24.7181701378148));
#202656=CARTESIAN_POINT('Ctrl Pts',(2.099218067379,25.0796813290273,24.7181701368267));
#202657=CARTESIAN_POINT('Ctrl Pts',(0.900580420295041,-8.89765371186434,
26.1014727852494));
#202658=CARTESIAN_POINT('Ctrl Pts',(10.21029517017,-12.2871866779397,26.1014727776263));
#202659=CARTESIAN_POINT('Ctrl Pts',(16.5797838695466,-4.6984228681573,26.1014727886806));
#202660=CARTESIAN_POINT('Ctrl Pts',(22.9492725689233,2.89034094162512,26.1014727997349));
#202661=CARTESIAN_POINT('Ctrl Pts',(17.996954202531,11.4713819769567,26.1014728149203));
#202662=CARTESIAN_POINT('Ctrl Pts',(13.0446358361387,20.0524230122882,26.1014728301058));
#202663=CARTESIAN_POINT('Ctrl Pts',(3.28724346692991,18.3339886651405,26.1014728294399));
#202664=CARTESIAN_POINT('Ctrl Pts',(3.29097634348883,-2.33217569286455,
26.2004976174693));
#202665=CARTESIAN_POINT('Ctrl Pts',(8.00366125042382,-4.0479963468751,26.2004976136104));
#202666=CARTESIAN_POINT('Ctrl Pts',(11.2279698425693,-0.206476640899507,
26.2004976192062));
#202667=CARTESIAN_POINT('Ctrl Pts',(14.4522784347148,3.63504306507609,26.200497624802));
#202668=CARTESIAN_POINT('Ctrl Pts',(11.9453577989405,7.97886493926833,26.2004976324891));
#202669=CARTESIAN_POINT('Ctrl Pts',(9.43843716316619,12.3226868134606,26.2004976401761));
#202670=CARTESIAN_POINT('Ctrl Pts',(4.49913268554719,11.4527955408552,26.2004976398391));
#202671=CARTESIAN_POINT('',(-0.134673144681585,-13.0567227582662,25.1928995474908));
#202672=CARTESIAN_POINT('Ctrl Pts',(-0.55958366421109,-12.9083158172099,
25.192824549414));
#202673=CARTESIAN_POINT('Ctrl Pts',(-0.418599765762195,-12.9596425920644,
25.1928109345486));
#202674=CARTESIAN_POINT('Ctrl Pts',(-0.277000166009458,-13.0092455245284,
25.192810934436));
#202675=CARTESIAN_POINT('Ctrl Pts',(-0.13471750811668,-13.0568545380405,
25.1928696938133));
#202676=CARTESIAN_POINT('Origin',(5.74140923283018,4.39794897793774,25.1930183520645));
#202677=CARTESIAN_POINT('Origin',(5.74151140038374,4.39848089028573,25.1929185330226));
#202678=CARTESIAN_POINT('',(5.76415718539337,24.8027008592261,24.835889053894));
#202679=CARTESIAN_POINT('Origin',(5.74151140059705,4.39848095752239,24.8357942115938));
#202680=CARTESIAN_POINT('',(15.0724486816236,22.5443185497173,24.8358659149973));
#202681=CARTESIAN_POINT('Origin',(5.74151140059705,4.39848095752282,24.8359839124402));
#202682=CARTESIAN_POINT('',(15.3658204009337,23.0459827086986,24.7211952451963));
#202683=CARTESIAN_POINT('Ctrl Pts',(15.3658171935371,23.0459764942336,24.721160581321));
#202684=CARTESIAN_POINT('Ctrl Pts',(15.2916235691992,22.9208770264395,24.7504531695095));
#202685=CARTESIAN_POINT('Ctrl Pts',(15.2247891664261,22.8071028523225,24.7765914765729));
#202686=CARTESIAN_POINT('Ctrl Pts',(15.1652914821604,22.704634883757,24.799807105306));
#202687=CARTESIAN_POINT('Ctrl Pts',(15.1321929841389,22.6476320626105,24.812721934701));
#202688=CARTESIAN_POINT('Ctrl Pts',(15.1013651523072,22.5941277364553,24.8247314854769));
#202689=CARTESIAN_POINT('Ctrl Pts',(15.0728057943779,22.5441154484207,24.8358696290055));
#202690=CARTESIAN_POINT('',(17.0838286693593,22.053664537419,24.7212551345795));
#202691=CARTESIAN_POINT('Origin',(5.7245851168917,4.37100884665767,24.7430260260494));
#202692=CARTESIAN_POINT('Origin',(-7.78869930941198,33.396335189116,13.7624632169342));
#202693=CARTESIAN_POINT('',(26.7031478315161,5.38760987164494,24.7211051856263));
#202694=CARTESIAN_POINT('Ctrl Pts',(26.7031489554715,5.38761084690276,24.7211106769241));
#202695=CARTESIAN_POINT('Ctrl Pts',(26.6261137455714,5.38910923917926,24.7366120815376));
#202696=CARTESIAN_POINT('Ctrl Pts',(26.550572962955,5.39019264648631,24.7516996694129));
#202697=CARTESIAN_POINT('Ctrl Pts',(26.4765140452641,5.39086662776853,24.7663822132428));
#202698=CARTESIAN_POINT('Ctrl Pts',(26.3545020310393,5.39197701145094,24.7905716937603));
#202699=CARTESIAN_POINT('Ctrl Pts',(26.2365118457086,5.39197520474341,24.813659873029));
#202700=CARTESIAN_POINT('Ctrl Pts',(26.1224932141405,5.39090169821285,24.8357168273196));
#202701=CARTESIAN_POINT('',(26.7028448605083,3.40371487992869,24.7211162564366));
#202702=CARTESIAN_POINT('Ctrl Pts',(26.7028686985755,3.40371377386381,24.7211042699441));
#202703=CARTESIAN_POINT('Ctrl Pts',(26.7342490899327,4.0649495718057,24.7211042713413));
#202704=CARTESIAN_POINT('Ctrl Pts',(26.7343084605291,4.7269921345866,24.7211042727519));
#202705=CARTESIAN_POINT('Ctrl Pts',(26.7031355313108,5.3876092912278,24.7211042741711));
#202706=CARTESIAN_POINT('Ctrl Pts',(26.1220895200044,3.40171862315373,24.8357568831133));
#202707=CARTESIAN_POINT('Ctrl Pts',(26.1300710004118,3.4016664642013,24.8342129081245));
#202708=CARTESIAN_POINT('Ctrl Pts',(26.1385415826253,3.40162697907971,24.8325731968585));
#202709=CARTESIAN_POINT('Ctrl Pts',(26.1475019043591,3.40159938324021,24.8308370834485));
#202710=CARTESIAN_POINT('Ctrl Pts',(26.1748258468889,3.40151523144755,24.8255429138361));
#202711=CARTESIAN_POINT('Ctrl Pts',(26.2067039846144,3.40154165055807,24.8193526528021));
#202712=CARTESIAN_POINT('Ctrl Pts',(26.2431537656884,3.40165626773597,24.8122442755739));
#202713=CARTESIAN_POINT('Ctrl Pts',(26.291556498471,3.40180847124671,24.8028048530766));
#202714=CARTESIAN_POINT('Ctrl Pts',(26.3480209855506,3.40211621598755,24.7917470464789));
#202715=CARTESIAN_POINT('Ctrl Pts',(26.4125854217969,3.40252737712078,24.7790055658518));
#202716=CARTESIAN_POINT('Ctrl Pts',(26.4712173621436,3.40290075875956,24.7674348347267));
#202717=CARTESIAN_POINT('Ctrl Pts',(26.5231700248805,3.40318875854493,24.7571104671191));
#202718=CARTESIAN_POINT('Ctrl Pts',(26.5684481956785,3.40338806338053,24.7480748283382));
#202719=CARTESIAN_POINT('Ctrl Pts',(26.6228890365506,3.40362770033295,24.7372107018867));
#202720=CARTESIAN_POINT('Ctrl Pts',(26.667680821346,3.4037391218628,24.7282102264745));
#202721=CARTESIAN_POINT('Ctrl Pts',(26.7028280960792,3.40371632921105,24.721126828868));
#202722=CARTESIAN_POINT('',(17.0858042078619,-13.2726075085819,24.718256661003));
#202723=CARTESIAN_POINT('Ctrl Pts',(17.0855831801334,-13.2722520497764,
24.7183411834663));
#202724=CARTESIAN_POINT('Ctrl Pts',(17.0041460717918,-13.1263690987303,
24.7520170135742));
#202725=CARTESIAN_POINT('Ctrl Pts',(16.9278955407084,-12.9920815104669,
24.7825703366621));
#202726=CARTESIAN_POINT('Ctrl Pts',(16.8568484880658,-12.8693170332109,
24.8102595525695));
#202727=CARTESIAN_POINT('Ctrl Pts',(16.834168356895,-12.8301273083212,24.8190986954394));
#202728=CARTESIAN_POINT('Ctrl Pts',(16.8120182398322,-12.7921118612333,
24.8276456615537));
#202729=CARTESIAN_POINT('Ctrl Pts',(16.7903979703888,-12.7552683774946,
24.8359079950833));
#202730=CARTESIAN_POINT('',(15.3669063373469,-14.2646001506944,24.718263982286));
#202731=CARTESIAN_POINT('Ctrl Pts',(17.0860306428877,-13.2729716634523,
24.7181700707536));
#202732=CARTESIAN_POINT('Ctrl Pts',(16.5290365915153,-13.6305444053357,
24.7181700702013));
#202733=CARTESIAN_POINT('Ctrl Pts',(15.9554275833384,-13.9615961189801,
24.7181700697115));
#202734=CARTESIAN_POINT('Ctrl Pts',(15.3671256318005,-14.2650102867355,
24.7181700692859));
#202735=CARTESIAN_POINT('Ctrl Pts',(15.0668544900504,-13.750190164163,24.8358734770502));
#202736=CARTESIAN_POINT('Ctrl Pts',(15.0882413758863,-13.787238152481,24.827602304515));
#202737=CARTESIAN_POINT('Ctrl Pts',(15.1166427834251,-13.8360576042665,
24.8166492759527));
#202738=CARTESIAN_POINT('Ctrl Pts',(15.1521085468764,-13.8967445410821,
24.8028950536512));
#202739=CARTESIAN_POINT('Ctrl Pts',(15.1715635058878,-13.9300347272611,
24.7953500918325));
#202740=CARTESIAN_POINT('Ctrl Pts',(15.1931444275679,-13.9668956584356,
24.7869613977597));
#202741=CARTESIAN_POINT('Ctrl Pts',(15.216860884863,-14.0073406389612,24.7777032529626));
#202742=CARTESIAN_POINT('Ctrl Pts',(15.2600670070871,-14.0810224182504,
24.7608369676361));
#202743=CARTESIAN_POINT('Ctrl Pts',(15.2961972232706,-14.1428175807263,
24.7465513367657));
#202744=CARTESIAN_POINT('Ctrl Pts',(15.3252321661755,-14.1927069593234,
24.7349767975481));
#202745=CARTESIAN_POINT('Ctrl Pts',(15.3411953147451,-14.2201356877076,
24.7286132207448));
#202746=CARTESIAN_POINT('Ctrl Pts',(15.355014050024,-14.2439653005872,24.723068325197));
#202747=CARTESIAN_POINT('Ctrl Pts',(15.3666870428932,-14.2641900146534,
24.718357895286));
#202748=CARTESIAN_POINT('Origin',(5.74151140043789,4.39848095727143,27.2002959442657));
#202749=CARTESIAN_POINT('',(9.16485085244211,9.32603523302987,28.200295944056));
#202750=CARTESIAN_POINT('',(11.720722539809,4.8975892574046,28.2002959439794));
#202751=CARTESIAN_POINT('Origin',(5.74151437304025,4.39848467150583,28.2002959442578));
#202752=CARTESIAN_POINT('',(11.9321597259048,5.13142235296982,28.1725600654812));
#202753=CARTESIAN_POINT('Ctrl Pts',(11.932159725905,5.13142235296996,28.1725600654812));
#202754=CARTESIAN_POINT('Ctrl Pts',(11.8290792572633,5.01543540114787,28.2004653684104));
#202755=CARTESIAN_POINT('Ctrl Pts',(11.7485469089512,4.92790487735362,28.2001718690219));
#202756=CARTESIAN_POINT('Ctrl Pts',(11.7234432120307,4.90051165931482,28.2002926262783));
#202757=CARTESIAN_POINT('Ctrl Pts',(11.7220885392999,4.8990585395362,28.2002959029381));
#202758=CARTESIAN_POINT('Ctrl Pts',(11.7207432715203,4.89759676541739,28.2002959435602));
#202759=CARTESIAN_POINT('Ctrl Pts',(12.5791372223982,5.8974383014462,27.200295943526));
#202760=CARTESIAN_POINT('Ctrl Pts',(12.5791372829451,5.89743837548871,27.3030005284807));
#202761=CARTESIAN_POINT('Ctrl Pts',(12.5664388884181,5.88161880957543,27.4037030500527));
#202762=CARTESIAN_POINT('Ctrl Pts',(12.515609381307,5.81878945938982,27.6044279851073));
#202763=CARTESIAN_POINT('Ctrl Pts',(12.4758444573423,5.76981773701959,27.6998135127677));
#202764=CARTESIAN_POINT('Ctrl Pts',(12.3653665799247,5.63558071838642,27.886949091035));
#202765=CARTESIAN_POINT('Ctrl Pts',(12.2905171221969,5.54570279499501,27.9705145857373));
#202766=CARTESIAN_POINT('Ctrl Pts',(12.1373124736512,5.36562803585724,28.089604086658));
#202767=CARTESIAN_POINT('Ctrl Pts',(12.0607701811527,5.27706866291012,28.13021688783));
#202768=CARTESIAN_POINT('Ctrl Pts',(11.9646360358781,5.16803474699168,28.1632240878709));
#202769=CARTESIAN_POINT('Ctrl Pts',(11.9481271550047,5.14938902943267,28.1682374624518));
#202770=CARTESIAN_POINT('Ctrl Pts',(11.932159725905,5.13142235296996,28.1725600654812));
#202771=CARTESIAN_POINT('Ctrl Pts',(9.16484982744153,9.32603981821943,28.2002959422061));
#202772=CARTESIAN_POINT('Ctrl Pts',(9.16677460177478,9.32647009371329,28.2002959316476));
#202773=CARTESIAN_POINT('Ctrl Pts',(9.16877803255034,9.32691678184781,28.2002925897002));
#202774=CARTESIAN_POINT('Ctrl Pts',(9.29577353506986,9.3552745733794,28.1998690297817));
#202775=CARTESIAN_POINT('Ctrl Pts',(9.4228756644506,9.38216646537256,28.1859645727203));
#202776=CARTESIAN_POINT('Ctrl Pts',(9.66355500367548,9.43062976007866,28.1302168973248));
#202777=CARTESIAN_POINT('Ctrl Pts',(9.77852750594657,9.45260259133974,28.08960409706));
#202778=CARTESIAN_POINT('Ctrl Pts',(10.0110921173817,9.49517342926328,27.9705146005134));
#202779=CARTESIAN_POINT('Ctrl Pts',(10.1263594669178,9.51502085363003,27.8869491044974));
#202780=CARTESIAN_POINT('Ctrl Pts',(10.2978597733315,9.54352670064594,27.6998135234721));
#202781=CARTESIAN_POINT('Ctrl Pts',(10.3601560228966,9.55345927845414,27.6044279936266));
#202782=CARTESIAN_POINT('Ctrl Pts',(10.4399864299511,9.56603990633369,27.4037030537872));
#202783=CARTESIAN_POINT('Ctrl Pts',(10.4600366182935,9.56912112747261,27.3030005295959));
#202784=CARTESIAN_POINT('Ctrl Pts',(10.4600366181977,9.56912112751709,27.2002959421069));
#202785=CARTESIAN_POINT('Origin',(5.74151140045295,4.39848095726205,27.200295944258));
#202786=CARTESIAN_POINT('Origin',(5.741532552073,4.39847125102901,28.2002959442087));
#202787=CARTESIAN_POINT('Origin',(5.74151140043675,4.39848095730198,27.2002959443954));
#202788=CARTESIAN_POINT('',(8.29722891020765,-1.02999505155822,28.2002959451121));
#202789=CARTESIAN_POINT('Ctrl Pts',(8.29723336081113,-1.02999644619278,
28.2002959464898));
#202790=CARTESIAN_POINT('Ctrl Pts',(8.29663278395701,-1.03191302671247,
28.200295936559));
#202791=CARTESIAN_POINT('Ctrl Pts',(8.29604092601087,-1.0338019969052,28.2002927108012));
#202792=CARTESIAN_POINT('Ctrl Pts',(8.25679979315822,-1.15885916736602,
28.1998661269996));
#202793=CARTESIAN_POINT('Ctrl Pts',(8.21677961394492,-1.28165906004909,
28.1859304817114));
#202794=CARTESIAN_POINT('Ctrl Pts',(8.13845830834943,-1.51418283526709,
28.1302169012616));
#202795=CARTESIAN_POINT('Ctrl Pts',(8.10000108573938,-1.62473835907292,
28.0896041012724));
#202796=CARTESIAN_POINT('Ctrl Pts',(8.02058620392039,-1.84743064052384,
27.970514604955));
#202797=CARTESIAN_POINT('Ctrl Pts',(7.98014090181198,-1.95717880610189,
27.8869491090647));
#202798=CARTESIAN_POINT('Ctrl Pts',(7.91907753466404,-2.11995535237335,
27.6998135281214));
#202799=CARTESIAN_POINT('Ctrl Pts',(7.89653127399518,-2.17887177622046,
27.6044279983483));
#202800=CARTESIAN_POINT('Ctrl Pts',(7.86751121276488,-2.25429725109336,
27.403703058627));
#202801=CARTESIAN_POINT('Ctrl Pts',(7.86015453391506,-2.2732018343379,27.3030005345069));
#202802=CARTESIAN_POINT('Ctrl Pts',(7.86015453354857,-2.27320183449464,
27.2002959470183));
#202803=CARTESIAN_POINT('',(3.18416930429819,-1.0292423297976,28.2002959446045));
#202804=CARTESIAN_POINT('Origin',(5.74151678484341,4.39846660080093,28.2002959441809));
#202805=CARTESIAN_POINT('',(3.61746931899681,-2.26386643895211,27.3205672203619));
#202806=CARTESIAN_POINT('Ctrl Pts',(3.61746931899684,-2.26386643895251,
27.3205672203619));
#202807=CARTESIAN_POINT('Ctrl Pts',(3.61404751451961,-2.25502352283224,
27.381530414574));
#202808=CARTESIAN_POINT('Ctrl Pts',(3.6080552190468,-2.239529211986,27.4412735368825));
#202809=CARTESIAN_POINT('Ctrl Pts',(3.58448565355211,-2.17821422519023,
27.6044280056867));
#202810=CARTESIAN_POINT('Ctrl Pts',(3.56195736161055,-2.11929092572007,
27.6998135369243));
#202811=CARTESIAN_POINT('Ctrl Pts',(3.50094364096563,-1.95649575848307,
27.8869491199187));
#202812=CARTESIAN_POINT('Ctrl Pts',(3.46053181263819,-1.84673525976422,
27.9705146164029));
#202813=CARTESIAN_POINT('Ctrl Pts',(3.38118486068147,-1.62401876902933,
28.0896041090504));
#202814=CARTESIAN_POINT('Ctrl Pts',(3.34276136326835,-1.51345152588661,
28.1302169073621));
#202815=CARTESIAN_POINT('Ctrl Pts',(3.25293019138741,-1.24648750878563,
28.19417593392));
#202816=CARTESIAN_POINT('Ctrl Pts',(3.21132712715922,-1.11613328744767,
28.2000091532748));
#202817=CARTESIAN_POINT('Ctrl Pts',(3.18546983907331,-1.03346904688514,
28.2002911970315));
#202818=CARTESIAN_POINT('Ctrl Pts',(3.18463488348436,-1.03081645931535,
28.2002957633461));
#202819=CARTESIAN_POINT('Ctrl Pts',(3.18415939390276,-1.02929802178349,
28.20029594124));
#202820=CARTESIAN_POINT('Ctrl Pts',(3.62083362834149,-2.27255537798953,
27.2002959471042));
#202821=CARTESIAN_POINT('Ctrl Pts',(3.62083369440156,-2.27255555021146,
27.2407657272661));
#202822=CARTESIAN_POINT('Ctrl Pts',(3.61969443524867,-2.26961677229378,
27.2809243374599));
#202823=CARTESIAN_POINT('Ctrl Pts',(3.61746931899684,-2.26386643895251,
27.3205672203619));
#202824=CARTESIAN_POINT('Origin',(-10.6492608080799,-24.9809101295958,23.0317049909605));
#202825=CARTESIAN_POINT('',(-3.91591789331677,-13.3229491552089,26.9147649785441));
#202826=CARTESIAN_POINT('Ctrl Pts',(-3.91613261800511,-13.322895880733,
26.9147646622067));
#202827=CARTESIAN_POINT('Ctrl Pts',(-3.74733152550736,-13.0306267472773,
26.9772967420327));
#202828=CARTESIAN_POINT('Ctrl Pts',(-3.57837468109857,-12.7380879385762,
27.0375594990119));
#202829=CARTESIAN_POINT('Ctrl Pts',(-3.40934044463451,-12.445415130097,
27.0955319947679));
#202830=CARTESIAN_POINT('',(-3.46857188281561,-12.5479708710074,28.2002959442496));
#202831=CARTESIAN_POINT('',(-10.0161058670621,-23.8846397021271,23.6843417999405));
#202832=CARTESIAN_POINT('Origin',(-3.41823007891243,-12.4608070137111,-13.7492782822299));
#202833=CARTESIAN_POINT('',(-10.3896031514186,-24.5313126851855,23.2074537977367));
#202834=CARTESIAN_POINT('Ctrl Pts',(-10.391054788993,-24.5338416400788,
23.2103581149596));
#202835=CARTESIAN_POINT('Ctrl Pts',(-10.3383485890054,-24.4425839641338,
23.316156886772));
#202836=CARTESIAN_POINT('Ctrl Pts',(-10.2798803622925,-24.3413496788587,
23.4098246638655));
#202837=CARTESIAN_POINT('Ctrl Pts',(-10.1537035762902,-24.1228820175317,
23.5692681554485));
#202838=CARTESIAN_POINT('Ctrl Pts',(-10.0864058257971,-24.0063599326758,
23.6345853654252));
#202839=CARTESIAN_POINT('Ctrl Pts',(-10.0161058679744,-23.8846397029613,
23.6843418032699));
#202840=CARTESIAN_POINT('',(-10.0988915902642,-24.034085376926,23.5307316540569));
#202841=CARTESIAN_POINT('Ctrl Pts',(-10.1015404614484,-24.0325646614591,
23.5307459263628));
#202842=CARTESIAN_POINT('Ctrl Pts',(-10.1555653681665,-24.1261056003116,
23.4921470599011));
#202843=CARTESIAN_POINT('Ctrl Pts',(-10.2077328270251,-24.216430477813,
23.4438458366578));
#202844=CARTESIAN_POINT('Ctrl Pts',(-10.3035030686687,-24.382251001377,
23.333146043628));
#202845=CARTESIAN_POINT('Ctrl Pts',(-10.3472807914979,-24.4580495458063,
23.2722081641757));
#202846=CARTESIAN_POINT('Ctrl Pts',(-10.3882740271325,-24.5290269149649,
23.2042631865464));
#202847=CARTESIAN_POINT('',(-9.88953788699305,-23.6656011915935,23.6884475314532));
#202848=CARTESIAN_POINT('',(-9.88715159196325,-23.6613629815406,23.6839218168019));
#202849=CARTESIAN_POINT('Origin',(3.12258715990836,-1.13576911133578,-49.0480677524625));
#202850=CARTESIAN_POINT('Origin',(1.97140336744788,-1.12950272936629,28.3772785917096));
#202851=CARTESIAN_POINT('',(-11.2559173091457,-24.0318464040823,23.2067674002677));
#202852=CARTESIAN_POINT('',(-10.9703635385677,-23.5307611011063,23.5307309717145));
#202853=CARTESIAN_POINT('Ctrl Pts',(-11.254615742511,-24.0295745648303,
23.2036123421152));
#202854=CARTESIAN_POINT('Ctrl Pts',(-11.2115129395198,-23.9549446042605,
23.2751319253194));
#202855=CARTESIAN_POINT('Ctrl Pts',(-11.1653310388933,-23.8749833677413,
23.3388941452253));
#202856=CARTESIAN_POINT('Ctrl Pts',(-11.0689630645476,-23.7081279052902,
23.4481928515392));
#202857=CARTESIAN_POINT('Ctrl Pts',(-11.0190698102735,-23.6217406789531,
23.493894138945));
#202858=CARTESIAN_POINT('Ctrl Pts',(-10.9674875487888,-23.5324290362303,
23.5307475509033));
#202859=CARTESIAN_POINT('',(-10.8820550195772,-23.3845076518318,23.6843417996321));
#202860=CARTESIAN_POINT('Ctrl Pts',(-10.8820550198572,-23.3845076523993,
23.6843418014163));
#202861=CARTESIAN_POINT('Ctrl Pts',(-10.9524373054995,-23.5063704278645,
23.6345270936753));
#202862=CARTESIAN_POINT('Ctrl Pts',(-11.0198100869126,-23.6230224242752,
23.5691153318895));
#202863=CARTESIAN_POINT('Ctrl Pts',(-11.146110755553,-23.8417045810458,
23.4094230131777));
#202864=CARTESIAN_POINT('Ctrl Pts',(-11.2046269443457,-23.9430219098547,
23.3156041367979));
#202865=CARTESIAN_POINT('Ctrl Pts',(-11.2573652420278,-24.0343351610415,
23.2096324873576));
#202866=CARTESIAN_POINT('Origin',(-4.2913615923414,-11.9731108296369,-13.4221528230597));
#202867=CARTESIAN_POINT('',(-3.73609230200451,-11.0116947744183,28.2002959446294));
#202868=CARTESIAN_POINT('',(-10.974812625035,-23.545111973616,23.525498493683));
#202869=CARTESIAN_POINT('Origin',(5.74151140042865,4.39848095726674,27.2002959442576));
#202870=CARTESIAN_POINT('Origin',(5.74150792898003,4.39847678153086,28.2002959442563));
#202871=CARTESIAN_POINT('Origin',(-27.5832873012494,3.90356266946284,23.2576634500448));
#202872=CARTESIAN_POINT('',(-1.51328779919098,3.89958724141934,28.2002959442296));
#202873=CARTESIAN_POINT('Origin',(-0.936890056424957,4.89949935719423,28.3772803028245));
#202874=CARTESIAN_POINT('Ctrl Pts',(-27.0707775663346,4.90348452819032,
23.4346461682844));
#202875=CARTESIAN_POINT('Ctrl Pts',(-26.7198878360537,4.90343102082603,
23.5600434484514));
#202876=CARTESIAN_POINT('Ctrl Pts',(-26.3764209944378,4.90337864538203,
23.6827873922576));
#202877=CARTESIAN_POINT('',(-12.3428820064704,4.90123866340596,28.2002959977655));
#202878=CARTESIAN_POINT('Origin',(5.74151140044172,4.39848095726887,27.200295944269));
#202879=CARTESIAN_POINT('',(-0.448480477375739,5.13282349328009,28.1726770845365));
#202880=CARTESIAN_POINT('Ctrl Pts',(-0.448480477375595,5.13282349328021,
28.1726770845365));
#202881=CARTESIAN_POINT('Ctrl Pts',(-0.465204376925859,5.15165158059877,
28.1681584303455));
#202882=CARTESIAN_POINT('Ctrl Pts',(-0.481816359783909,5.1704300363668,
28.1630736042287));
#202883=CARTESIAN_POINT('Ctrl Pts',(-0.577479103599927,5.27899594206929,
28.1302168979484));
#202884=CARTESIAN_POINT('Ctrl Pts',(-0.653994384587335,5.36757863631976,
28.0896040976313));
#202885=CARTESIAN_POINT('Ctrl Pts',(-0.807144116223597,5.54770008246095,
27.9705146006713));
#202886=CARTESIAN_POINT('Ctrl Pts',(-0.88196616418827,5.63760082391894,
27.8869491047732));
#202887=CARTESIAN_POINT('Ctrl Pts',(-0.992403104273976,5.77187152339746,
27.6998135239815));
#202888=CARTESIAN_POINT('Ctrl Pts',(-1.03215309350439,5.82085536939999,
27.6044279943407));
#202889=CARTESIAN_POINT('Ctrl Pts',(-1.08296344002021,5.88370021628464,
27.403703054967));
#202890=CARTESIAN_POINT('Ctrl Pts',(-1.09565694989392,5.89952357829645,
27.3030005310402));
#202891=CARTESIAN_POINT('Ctrl Pts',(-1.09565694988309,5.89952357831386,
27.200295943803));
#202892=CARTESIAN_POINT('',(-0.23754653327849,4.89941246985367,28.2002959441699));
#202893=CARTESIAN_POINT('Ctrl Pts',(-0.237567966524481,4.8994202396878,
28.2002959438121));
#202894=CARTESIAN_POINT('Ctrl Pts',(-0.238919433701388,4.90088988062199,
28.2002959039415));
#202895=CARTESIAN_POINT('Ctrl Pts',(-0.240256386074726,4.90234306487577,
28.2002926703));
#202896=CARTESIAN_POINT('Ctrl Pts',(-0.311602861652461,4.97999707754331,
28.1999494716278));
#202897=CARTESIAN_POINT('Ctrl Pts',(-0.380959970039071,5.05680760929906,
28.1909205463881));
#202898=CARTESIAN_POINT('Ctrl Pts',(-0.448480477375595,5.13282349328021,
28.1726770845365));
#202899=CARTESIAN_POINT('',(2.31963661697925,9.32706607467296,28.2002959409378));
#202900=CARTESIAN_POINT('Origin',(5.74149025772272,4.39849065203163,28.2002959442096));
#202901=CARTESIAN_POINT('',(1.03343874024375,9.5691806569242,27.3183895196814));
#202902=CARTESIAN_POINT('Ctrl Pts',(1.03343874024385,9.56918065692415,27.3183895196814));
#202903=CARTESIAN_POINT('Ctrl Pts',(1.04274957800719,9.56773177604701,27.3801077211744));
#202904=CARTESIAN_POINT('Ctrl Pts',(1.05928051562217,9.56515647806316,27.4405857320399));
#202905=CARTESIAN_POINT('Ctrl Pts',(1.12443915174318,9.55486763479428,27.6044279799021));
#202906=CARTESIAN_POINT('Ctrl Pts',(1.18673236477456,9.54491605907762,27.6998135069501));
#202907=CARTESIAN_POINT('Ctrl Pts',(1.35822396024523,9.51635791375949,27.886949084043));
#202908=CARTESIAN_POINT('Ctrl Pts',(1.47348524663244,9.49647534016762,27.9705145789286));
#202909=CARTESIAN_POINT('Ctrl Pts',(1.70603687297152,9.45383359101186,28.0896040824522));
#202910=CARTESIAN_POINT('Ctrl Pts',(1.82100268112812,9.43182570218042,28.1302168859192));
#202911=CARTESIAN_POINT('Ctrl Pts',(2.10890613400025,9.37376204701962,28.1969069983472));
#202912=CARTESIAN_POINT('Ctrl Pts',(2.2479580903277,9.34304975583544,28.2000667260412));
#202913=CARTESIAN_POINT('Ctrl Pts',(2.31458621421855,9.32822938075038,28.2002886866122));
#202914=CARTESIAN_POINT('Ctrl Pts',(2.31861718935799,9.32732103485813,28.2002954633302));
#202915=CARTESIAN_POINT('Ctrl Pts',(2.31959400198221,9.32710195518094,28.2002959182861));
#202916=CARTESIAN_POINT('Ctrl Pts',(1.02456335042707,9.57055994877116,27.2002959422982));
#202917=CARTESIAN_POINT('Ctrl Pts',(1.02456330194273,9.5705599552796,27.2400248566075));
#202918=CARTESIAN_POINT('Ctrl Pts',(1.02756489266295,9.57009469985471,27.2794538924317));
#202919=CARTESIAN_POINT('Ctrl Pts',(1.03343874024385,9.56918065692415,27.3183895196814));
#202920=CARTESIAN_POINT('Origin',(-11.3015906007985,32.9281337369268,28.3772719777657));
#202921=CARTESIAN_POINT('',(-10.7471294157069,31.9673959497591,23.6884579641288));
#202922=CARTESIAN_POINT('Origin',(2.25817238698689,9.43366093066047,-49.0480678039566));
#202923=CARTESIAN_POINT('',(2.93654602125102,8.25827068059908,28.2002959441982));
#202924=CARTESIAN_POINT('',(-10.7895110454899,32.0408734963368,23.7436615005728));
#202925=CARTESIAN_POINT('',(-10.7895110218602,32.0408734560897,23.7436613594159));
#202926=CARTESIAN_POINT('',(-11.0464242314046,32.4860110160273,23.4682098372469));
#202927=CARTESIAN_POINT('Ctrl Pts',(-11.046421618713,32.4860124099871,23.4682097063505));
#202928=CARTESIAN_POINT('Ctrl Pts',(-11.0074585295006,32.4185025875651,
23.526977972099));
#202929=CARTESIAN_POINT('Ctrl Pts',(-10.9662895620219,32.3471707260515,
23.5796524357641));
#202930=CARTESIAN_POINT('Ctrl Pts',(-10.8802706593838,32.1981291341328,
23.671879440851));
#202931=CARTESIAN_POINT('Ctrl Pts',(-10.8355483593908,32.1206405521941,
23.7112947725048));
#202932=CARTESIAN_POINT('Ctrl Pts',(-10.7895110575072,32.0408735178541,
23.7436615706944));
#202933=CARTESIAN_POINT('',(-10.74404043254,31.9620883424514,23.6843896293603));
#202934=CARTESIAN_POINT('Origin',(5.74151140043668,4.39848095731421,27.2002959444066));
#202935=CARTESIAN_POINT('',(8.29882719860734,9.82619545741457,28.2002959663701));
#202936=CARTESIAN_POINT('Origin',(5.74150614976489,4.39849482217383,28.2002959441809));
#202937=CARTESIAN_POINT('',(7.86218867385202,11.0695164298401,27.2002950117449));
#202938=CARTESIAN_POINT('Ctrl Pts',(8.29882719860551,9.82619545741593,28.2002960107866));
#202939=CARTESIAN_POINT('Ctrl Pts',(8.28624100124612,9.86640244760642,28.2002938831441));
#202940=CARTESIAN_POINT('Ctrl Pts',(8.27401655309947,9.90514877318538,28.1988485162108));
#202941=CARTESIAN_POINT('Ctrl Pts',(8.26223340071093,9.94222343315913,28.1962570674608));
#202942=CARTESIAN_POINT('Ctrl Pts',(8.24997319742861,9.98079909210954,28.1935607017157));
#202943=CARTESIAN_POINT('Ctrl Pts',(8.23819075522171,10.0175649823283,28.1896243895485));
#202944=CARTESIAN_POINT('Ctrl Pts',(8.22692564370184,10.0523123214352,28.1847897031291));
#202945=CARTESIAN_POINT('Ctrl Pts',(8.2158153938851,10.0865819882079,28.1800214792361));
#202946=CARTESIAN_POINT('Ctrl Pts',(8.20520778797381,10.1188885445524,28.1743801389301));
#202947=CARTESIAN_POINT('Ctrl Pts',(8.1950979665638,10.1490564311994,28.168188128915));
#202948=CARTESIAN_POINT('Ctrl Pts',(8.18427754869908,10.1813447502882,28.1615608965368));
#202949=CARTESIAN_POINT('Ctrl Pts',(8.17408717912015,10.2112159982194,28.1543112496378));
#202950=CARTESIAN_POINT('Ctrl Pts',(8.1646428450608,10.2386169084128,28.1468550431455));
#202951=CARTESIAN_POINT('Ctrl Pts',(8.160902090062,10.2494699861559,28.1439017548));
#202952=CARTESIAN_POINT('Ctrl Pts',(8.15727785717717,10.259935809205,28.1409159858601));
#202953=CARTESIAN_POINT('Ctrl Pts',(8.15377550486472,10.27001213545,28.13792300845));
#202954=CARTESIAN_POINT('Ctrl Pts',(8.14760311090044,10.2877702162335,28.1326483147433));
#202955=CARTESIAN_POINT('Ctrl Pts',(8.14181235716087,10.3043219080851,28.1273519177147));
#202956=CARTESIAN_POINT('Ctrl Pts',(8.13643519004719,10.319676590992,28.1221667414474));
#202957=CARTESIAN_POINT('Ctrl Pts',(8.13374660649039,10.3273539324454,28.1195741533137));
#202958=CARTESIAN_POINT('Ctrl Pts',(8.13116133830637,10.3347322473899,28.1170092371537));
#202959=CARTESIAN_POINT('Ctrl Pts',(8.12868284315532,10.341813858727,28.1144876191567));
#202960=CARTESIAN_POINT('Ctrl Pts',(8.12719600492337,10.3460620859126,28.112974911721));
#202961=CARTESIAN_POINT('Ctrl Pts',(8.12600140543354,10.349481253298,28.1117397950421));
#202962=CARTESIAN_POINT('Ctrl Pts',(8.12464177125993,10.3533725408194,28.1103168616816));
#202963=CARTESIAN_POINT('Ctrl Pts',(8.1237349539568,10.3559678616229,28.1093678265533));
#202964=CARTESIAN_POINT('Ctrl Pts',(8.12275496384985,10.3587730577935,28.1083345876141));
#202965=CARTESIAN_POINT('Ctrl Pts',(8.12157075268249,10.3621715011029,28.1070674778131));
#202966=CARTESIAN_POINT('Ctrl Pts',(8.1008366380765,10.4216741599204,28.0848819077418));
#202967=CARTESIAN_POINT('Ctrl Pts',(8.08085862856064,10.4791594340829,28.0588932091081));
#202968=CARTESIAN_POINT('Ctrl Pts',(8.06160847902689,10.53372596764,28.0292298697207));
#202969=CARTESIAN_POINT('Ctrl Pts',(8.05887525301537,10.5414735785671,28.0250181304477));
#202970=CARTESIAN_POINT('Ctrl Pts',(8.05615677131404,10.5491623077652,28.0207322831118));
#202971=CARTESIAN_POINT('Ctrl Pts',(8.05345303034773,10.5567895305997,28.0163726738793));
#202972=CARTESIAN_POINT('Ctrl Pts',(8.04257991689333,10.5874624612743,27.9988404744593));
#202973=CARTESIAN_POINT('Ctrl Pts',(8.03195140880424,10.6171391049791,27.9801182338613));
#202974=CARTESIAN_POINT('Ctrl Pts',(8.02161059182627,10.6456467799499,27.9602661796131));
#202975=CARTESIAN_POINT('Ctrl Pts',(8.01691228527781,10.6585991217505,27.951246482555));
#202976=CARTESIAN_POINT('Ctrl Pts',(8.01235831285289,10.6711038954871,27.9421507400958));
#202977=CARTESIAN_POINT('Ctrl Pts',(8.00783452311971,10.6834296609429,27.9327804640939));
#202978=CARTESIAN_POINT('Ctrl Pts',(8.0033656521485,10.6956057917297,27.9235239431487));
#202979=CARTESIAN_POINT('Ctrl Pts',(7.99892600420224,10.7076073677476,27.9139992863594));
#202980=CARTESIAN_POINT('Ctrl Pts',(7.99443587783083,10.7196757614746,27.9039789346723));
#202981=CARTESIAN_POINT('Ctrl Pts',(7.99346724194576,10.7222792247787,27.901817286776));
#202982=CARTESIAN_POINT('Ctrl Pts',(7.9924963791735,10.7248857270084,27.899632440736));
#202983=CARTESIAN_POINT('Ctrl Pts',(7.99152269923863,10.7274975701738,27.8974218979));
#202984=CARTESIAN_POINT('Ctrl Pts',(7.97889376431304,10.7613739973141,27.8687504622198));
#202985=CARTESIAN_POINT('Ctrl Pts',(7.96707343147538,10.7931151610369,27.8384501242958));
#202986=CARTESIAN_POINT('Ctrl Pts',(7.95612764567636,10.8224584226052,27.8067848220278));
#202987=CARTESIAN_POINT('Ctrl Pts',(7.94964161911093,10.8398460435163,27.7880212544335));
#202988=CARTESIAN_POINT('Ctrl Pts',(7.94346196366811,10.8563921049898,27.7687789919733));
#202989=CARTESIAN_POINT('Ctrl Pts',(7.93759586230094,10.8720457374725,27.7491171468508));
#202990=CARTESIAN_POINT('Ctrl Pts',(7.92971301004063,10.8930810494241,27.7226956088369));
#202991=CARTESIAN_POINT('Ctrl Pts',(7.92240512693682,10.9125079639981,27.6955222104783));
#202992=CARTESIAN_POINT('Ctrl Pts',(7.91570892888182,10.9302468606019,27.6677809749665));
#202993=CARTESIAN_POINT('Ctrl Pts',(7.91403487936807,10.9346815847529,27.6608456660886));
#202994=CARTESIAN_POINT('Ctrl Pts',(7.91246404416708,10.9388628812664,27.6541304843009));
#202995=CARTESIAN_POINT('Ctrl Pts',(7.91087323345324,10.9430707535505,27.6471595603733));
#202996=CARTESIAN_POINT('Ctrl Pts',(7.90928242273939,10.9472786258347,27.6401886364458));
#202997=CARTESIAN_POINT('Ctrl Pts',(7.90767115129423,10.9515133541293,27.6329620113859));
#202998=CARTESIAN_POINT('Ctrl Pts',(7.90595721774626,10.9560312688129,27.6249811448013));
#202999=CARTESIAN_POINT('Ctrl Pts',(7.90252935065033,10.96506709818,27.6090194116321));
#203000=CARTESIAN_POINT('Ctrl Pts',(7.8993090438735,10.9734962781245,27.5929887397412));
#203001=CARTESIAN_POINT('Ctrl Pts',(7.89630060464332,10.9813346000421,27.5769395803753));
#203002=CARTESIAN_POINT('Ctrl Pts',(7.89214970353739,10.9921495431494,27.5547957149806));
#203003=CARTESIAN_POINT('Ctrl Pts',(7.88837854971478,11.0018575657083,27.5325350277857));
#203004=CARTESIAN_POINT('Ctrl Pts',(7.88502395932106,11.0104855325426,27.5104002169513));
#203005=CARTESIAN_POINT('Ctrl Pts',(7.88157917467469,11.0193454779284,27.4876702715441));
#203006=CARTESIAN_POINT('Ctrl Pts',(7.8785736842632,11.0270664912354,27.4650737068166));
#203007=CARTESIAN_POINT('Ctrl Pts',(7.87599896187401,11.0337056122764,27.4428781714222));
#203008=CARTESIAN_POINT('Ctrl Pts',(7.87381212681849,11.0393445357935,27.4240264400356));
#203009=CARTESIAN_POINT('Ctrl Pts',(7.87193506894203,11.0442035543659,27.405464274714));
#203010=CARTESIAN_POINT('Ctrl Pts',(7.87033711340944,11.0483323161624,27.3873532328476));
#203011=CARTESIAN_POINT('Ctrl Pts',(7.86768137468218,11.0551941545396,27.3572533994699));
#203012=CARTESIAN_POINT('Ctrl Pts',(7.86563180745046,11.0604976147683,27.326448522095));
#203013=CARTESIAN_POINT('Ctrl Pts',(7.86425852502353,11.0640782200619,27.2951856806359));
#203014=CARTESIAN_POINT('Ctrl Pts',(7.86288524259659,11.0676588253555,27.2639228391768));
#203015=CARTESIAN_POINT('Ctrl Pts',(7.86218860343738,11.0695163686825,27.2322027917092));
#203016=CARTESIAN_POINT('Ctrl Pts',(7.8621881750612,11.069515566162,27.2002950117674));
#203017=CARTESIAN_POINT('Ctrl Pts',(7.86218917216568,11.0695172927429,27.2002950117441));
#203018=CARTESIAN_POINT('Ctrl Pts',(7.86218911385341,11.0695171918007,27.0779056300421));
#203019=CARTESIAN_POINT('Ctrl Pts',(7.84763126397181,11.0443111335795,26.9339527190064));
#203020=CARTESIAN_POINT('Ctrl Pts',(7.81562326216673,10.9888911667547,26.7814879045987));
#203021=CARTESIAN_POINT('Ctrl Pts',(7.80544480431683,10.9712677674607,26.7404868807717));
#203022=CARTESIAN_POINT('Ctrl Pts',(7.79361564706148,10.9507862795271,26.7004892281775));
#203023=CARTESIAN_POINT('Origin',(5.74151140043689,4.39848095771453,27.2002959461578));
#203024=CARTESIAN_POINT('',(5.31187348254782,9.37998788344288,28.2002959411371));
#203025=CARTESIAN_POINT('',(5.74227385994689,9.39848089868931,28.2002959411645));
#203026=CARTESIAN_POINT('Origin',(5.74151139935019,4.39848095736281,28.2002959439906));
#203027=CARTESIAN_POINT('',(5.74009494314741,9.39848075598585,28.2002959401007));
#203028=CARTESIAN_POINT('Origin',(5.74151140046673,4.39848095706353,28.2002959420669));
#203029=CARTESIAN_POINT('Origin',(5.74009494312682,9.39848075690414,27.2002959441671));
#203030=CARTESIAN_POINT('Origin',(5.74151140046673,4.39848095706353,28.2002959420669));
#203031=CARTESIAN_POINT('Origin',(13.533608994287,20.8892461361771,27.3772699112459));
#203032=CARTESIAN_POINT('',(8.03636912283658,11.3710995369327,27.2002796932566));
#203033=CARTESIAN_POINT('',(7.86218817506118,11.0695155661618,27.2002950117674));
#203034=CARTESIAN_POINT('',(13.4210603104054,20.6943748608494,26.2811247683194));
#203035=CARTESIAN_POINT('Ctrl Pts',(8.03636911951052,11.3710995388536,27.2002796932568));
#203036=CARTESIAN_POINT('Ctrl Pts',(9.84214151961538,14.4976879774727,27.1486055819805));
#203037=CARTESIAN_POINT('Ctrl Pts',(11.6370384992523,17.6054462099984,26.8422220163701));
#203038=CARTESIAN_POINT('Ctrl Pts',(13.4210602199434,20.6943746815909,26.2811248032747));
#203039=CARTESIAN_POINT('Origin',(13.911726982408,21.5448198228962,26.1099288391108));
#203040=CARTESIAN_POINT('Origin',(8.29523050409819,9.81983079626488,27.2002959647929));
#203041=CARTESIAN_POINT('',(8.90695225260934,10.8790140227326,28.2002466066111));
#203042=CARTESIAN_POINT('',(8.29882719860883,9.826195457414,28.2002959441618));
#203043=CARTESIAN_POINT('Ctrl Pts',(8.90695225260929,10.8790140227324,28.2002466066111));
#203044=CARTESIAN_POINT('Ctrl Pts',(8.8816155153331,10.893878676992,28.2002434128463));
#203045=CARTESIAN_POINT('Ctrl Pts',(8.85538933051769,10.9092157096032,28.1989467242142));
#203046=CARTESIAN_POINT('Ctrl Pts',(8.82839309181885,10.9249561035469,28.1960884986236));
#203047=CARTESIAN_POINT('Ctrl Pts',(8.80200471632518,10.940342077513,28.1932946305232));
#203048=CARTESIAN_POINT('Ctrl Pts',(8.77488038655354,10.9561135522625,28.1890082023175));
#203049=CARTESIAN_POINT('Ctrl Pts',(8.74717438005534,10.9721813645145,28.1829786270205));
#203050=CARTESIAN_POINT('Ctrl Pts',(8.72029450827654,10.9877700684704,28.1771288409506));
#203051=CARTESIAN_POINT('Ctrl Pts',(8.69286709072087,11.0036377155273,28.169637752934));
#203052=CARTESIAN_POINT('Ctrl Pts',(8.66507528938913,11.0196785931143,28.160284371621));
#203053=CARTESIAN_POINT('Ctrl Pts',(8.65929522494033,11.0230147318971,28.1583390804123));
#203054=CARTESIAN_POINT('Ctrl Pts',(8.65349954991213,11.0263582773903,28.1563132812415));
#203055=CARTESIAN_POINT('Ctrl Pts',(8.64769015237397,11.029708141095,28.1542050664197));
#203056=CARTESIAN_POINT('Ctrl Pts',(8.62082843931297,11.0451973681687,28.1444570226266));
#203057=CARTESIAN_POINT('Ctrl Pts',(8.59367052662656,11.0608236574317,28.1329453649303));
#203058=CARTESIAN_POINT('Ctrl Pts',(8.56642676650425,11.0764649333719,28.1194930919792));
#203059=CARTESIAN_POINT('Ctrl Pts',(8.53971138048108,11.0918028574603,28.1063017166637));
#203060=CARTESIAN_POINT('Ctrl Pts',(8.51291352910039,11.1071551349286,28.0912437250017));
#203061=CARTESIAN_POINT('Ctrl Pts',(8.48626892662957,11.1223854719232,28.0741765942151));
#203062=CARTESIAN_POINT('Ctrl Pts',(8.46035796547059,11.1371964517732,28.057579395462));
#203063=CARTESIAN_POINT('Ctrl Pts',(8.43459214142787,11.1518919842299,28.0390817081494));
#203064=CARTESIAN_POINT('Ctrl Pts',(8.40922166463103,11.166327912832,28.0185830568256));
#203065=CARTESIAN_POINT('Ctrl Pts',(8.39617743371523,11.1737501456769,28.0080436750287));
#203066=CARTESIAN_POINT('Ctrl Pts',(8.38323824387138,11.1811034543752,27.9969758820287));
#203067=CARTESIAN_POINT('Ctrl Pts',(8.37044137552958,11.1883664189924,27.9853699312021));
#203068=CARTESIAN_POINT('Ctrl Pts',(8.34651317669239,11.2019470589478,27.9636685671139));
#203069=CARTESIAN_POINT('Ctrl Pts',(8.3230813531419,11.2152129479845,27.9400830577619));
#203070=CARTESIAN_POINT('Ctrl Pts',(8.30040806811521,11.2280115588931,27.914579610179));
#203071=CARTESIAN_POINT('Ctrl Pts',(8.27811949893623,11.2405930054853,27.8895089000862));
#203072=CARTESIAN_POINT('Ctrl Pts',(8.2565642637134,11.2527227063565,27.8625844008163));
#203073=CARTESIAN_POINT('Ctrl Pts',(8.23601245146179,11.2642443244975,27.8338172025549));
#203074=CARTESIAN_POINT('Ctrl Pts',(8.21599064700619,11.2754688132485,27.8057918775241));
#203075=CARTESIAN_POINT('Ctrl Pts',(8.19692156633785,11.2861159503185,27.776017427924));
#203076=CARTESIAN_POINT('Ctrl Pts',(8.17906986817396,11.2960333181273,27.7445499239415));
#203077=CARTESIAN_POINT('Ctrl Pts',(8.16425708787486,11.3042624394774,27.7184391742091));
#203078=CARTESIAN_POINT('Ctrl Pts',(8.15028287805951,11.3119888933074,27.6911634325713));
#203079=CARTESIAN_POINT('Ctrl Pts',(8.13730349663195,11.3191231248836,27.6627814851784));
#203080=CARTESIAN_POINT('Ctrl Pts',(8.12205070372882,11.3275069571458,27.6294282804678));
#203081=CARTESIAN_POINT('Ctrl Pts',(8.10817217552712,11.3350730233999,27.5945459804732));
#203082=CARTESIAN_POINT('Ctrl Pts',(8.0959229856765,11.3416725615296,27.5582772245273));
#203083=CARTESIAN_POINT('Ctrl Pts',(8.0840358560443,11.3480770312306,27.5230804965162));
#203084=CARTESIAN_POINT('Ctrl Pts',(8.07368361368125,11.3535710086249,27.4865780862637));
#203085=CARTESIAN_POINT('Ctrl Pts',(8.06509621532401,11.358021204445,27.4489499299134));
#203086=CARTESIAN_POINT('Ctrl Pts',(8.05663546064545,11.3624057704729,27.4118766992744));
#203087=CARTESIAN_POINT('Ctrl Pts',(8.04988833921291,11.3657768484862,27.3737106662284));
#203088=CARTESIAN_POINT('Ctrl Pts',(8.0450650255818,11.3680134297789,27.3346729000918));
#203089=CARTESIAN_POINT('Ctrl Pts',(8.04033615602109,11.3702062171455,27.296399522468));
#203090=CARTESIAN_POINT('Ctrl Pts',(8.03745693524072,11.3713082475974,27.2572883251223));
#203091=CARTESIAN_POINT('Ctrl Pts',(8.03660936500409,11.3712155585772,27.2175943153526));
#203092=CARTESIAN_POINT('Ctrl Pts',(8.0364863818006,11.371202109317,27.2118346788411));
#203093=CARTESIAN_POINT('Ctrl Pts',(8.03640613864397,11.3711635276135,27.2060628514091));
#203094=CARTESIAN_POINT('Ctrl Pts',(8.03636915396335,11.3710995189551,27.2002796932567));
#203095=CARTESIAN_POINT('Origin',(5.74151140050539,4.39848095760411,26.1099354238981));
#203096=CARTESIAN_POINT('',(14.8923642929685,21.2423794245724,27.0955469944758));
#203097=CARTESIAN_POINT('Ctrl Pts',(13.4210602340575,20.6943746734392,26.2811248032747));
#203098=CARTESIAN_POINT('Ctrl Pts',(13.4238867043084,20.6992686507984,26.3135458889453));
#203099=CARTESIAN_POINT('Ctrl Pts',(13.429032770254,20.704923307373,26.3460408403478));
#203100=CARTESIAN_POINT('Ctrl Pts',(13.4365789854396,20.7113166660469,26.3783491638902));
#203101=CARTESIAN_POINT('Ctrl Pts',(13.4408344985695,20.7149220524707,26.3965686940333));
#203102=CARTESIAN_POINT('Ctrl Pts',(13.4458525091495,20.7187627561761,26.4147285358129));
#203103=CARTESIAN_POINT('Ctrl Pts',(13.4516412030539,20.7228381529863,26.4327801061097));
#203104=CARTESIAN_POINT('Ctrl Pts',(13.4596680367959,20.7284892606744,26.4578111331336));
#203105=CARTESIAN_POINT('Ctrl Pts',(13.4691744376747,20.7345868004929,26.4826317114044));
#203106=CARTESIAN_POINT('Ctrl Pts',(13.4801497401309,20.741110627388,26.5071116432028));
#203107=CARTESIAN_POINT('Ctrl Pts',(13.4849332779916,20.7439540089781,26.5177811150513));
#203108=CARTESIAN_POINT('Ctrl Pts',(13.4898597486599,20.7467886993053,26.5281222189253));
#203109=CARTESIAN_POINT('Ctrl Pts',(13.4950962523482,20.7497344242153,26.5384725195085));
#203110=CARTESIAN_POINT('Ctrl Pts',(13.5002441521979,20.7526303062243,26.5486476886649));
#203111=CARTESIAN_POINT('Ctrl Pts',(13.5056917683103,20.7556334941146,26.5588320204406));
#203112=CARTESIAN_POINT('Ctrl Pts',(13.51163814415,20.7588324158232,26.5693323354842));
#203113=CARTESIAN_POINT('Ctrl Pts',(13.5135211758658,20.7598454145296,26.5726574576739));
#203114=CARTESIAN_POINT('Ctrl Pts',(13.5154545287284,20.760877845802,26.5760141423371));
#203115=CARTESIAN_POINT('Ctrl Pts',(13.517445400145,20.7619319531005,26.5794117507726));
#203116=CARTESIAN_POINT('Ctrl Pts',(13.5336229862816,20.7704975045857,26.6070203158798));
#203117=CARTESIAN_POINT('Ctrl Pts',(13.5520686722011,20.7797750641887,26.6345472628279));
#203118=CARTESIAN_POINT('Ctrl Pts',(13.5728748192333,20.7897393820928,26.6617069808454));
#203119=CARTESIAN_POINT('Ctrl Pts',(13.5898106344475,20.7978501508238,26.6838144842147));
#203120=CARTESIAN_POINT('Ctrl Pts',(13.6083097287111,20.8064162352831,26.705678081351));
#203121=CARTESIAN_POINT('Ctrl Pts',(13.6284002464784,20.8154347811458,26.7271354465972));
#203122=CARTESIAN_POINT('Ctrl Pts',(13.6507864013075,20.8254838284802,26.7510446313276));
#203123=CARTESIAN_POINT('Ctrl Pts',(13.6751432297686,20.8360878220267,26.77444766191));
#203124=CARTESIAN_POINT('Ctrl Pts',(13.7014548682684,20.8472075278803,26.7971307023975));
#203125=CARTESIAN_POINT('Ctrl Pts',(13.7146106875183,20.8527673808071,26.8084722226412));
#203126=CARTESIAN_POINT('Ctrl Pts',(13.7282545425989,20.858455793665,26.819634070346));
#203127=CARTESIAN_POINT('Ctrl Pts',(13.7423811937827,20.8642650836425,26.8305921715252));
#203128=CARTESIAN_POINT('Ctrl Pts',(13.7494445193747,20.8671697286313,26.8360712221148));
#203129=CARTESIAN_POINT('Ctrl Pts',(13.7566285401689,20.8701046000316,26.8414993621796));
#203130=CARTESIAN_POINT('Ctrl Pts',(13.7639324288639,20.8730684575074,26.8468738035861));
#203131=CARTESIAN_POINT('Ctrl Pts',(13.7685539113403,20.8749438167796,26.8502744423167));
#203132=CARTESIAN_POINT('Ctrl Pts',(13.7736620767559,20.8770112267582,26.8539668134712));
#203133=CARTESIAN_POINT('Ctrl Pts',(13.7784258141752,20.8789264972424,26.8573538626051));
#203134=CARTESIAN_POINT('Ctrl Pts',(13.7811907881727,20.880038160758,26.8593197775914));
#203135=CARTESIAN_POINT('Ctrl Pts',(13.7838389993624,20.8810991010011,26.8611835254608));
#203136=CARTESIAN_POINT('Ctrl Pts',(13.7862028883358,20.8820457293192,26.8628333660713));
#203137=CARTESIAN_POINT('Ctrl Pts',(13.8077499068044,20.8906743147058,26.8778717822165));
#203138=CARTESIAN_POINT('Ctrl Pts',(13.8316191850927,20.9000424087066,26.8934141510418));
#203139=CARTESIAN_POINT('Ctrl Pts',(13.8579558291917,20.9101472132817,26.9090609567839));
#203140=CARTESIAN_POINT('Ctrl Pts',(13.8830992293826,20.9197941958027,26.9239988470104));
#203141=CARTESIAN_POINT('Ctrl Pts',(13.9104921249414,20.9301121838143,26.9390312385147));
#203142=CARTESIAN_POINT('Ctrl Pts',(13.9402264828409,20.9411125880714,26.9537810051202));
#203143=CARTESIAN_POINT('Ctrl Pts',(13.9537777529362,20.9461259618173,26.9605031301377));
#203144=CARTESIAN_POINT('Ctrl Pts',(13.967814811198,20.9512813115778,26.9671661983778));
#203145=CARTESIAN_POINT('Ctrl Pts',(13.9823433496836,20.9565811021772,26.9737329722826));
#203146=CARTESIAN_POINT('Ctrl Pts',(14.0132948277617,20.9678717321823,26.9877227730298));
#203147=CARTESIAN_POINT('Ctrl Pts',(14.0464670135595,20.9798073882911,27.0012734955585));
#203148=CARTESIAN_POINT('Ctrl Pts',(14.0818473891365,20.9923268643687,27.0140483127126));
#203149=CARTESIAN_POINT('Ctrl Pts',(14.0920756874608,20.995946185365,27.0177414515999));
#203150=CARTESIAN_POINT('Ctrl Pts',(14.1024882530105,20.9996144334286,27.0213696436693));
#203151=CARTESIAN_POINT('Ctrl Pts',(14.1130840636897,21.0033304746072,27.0249245406572));
#203152=CARTESIAN_POINT('Ctrl Pts',(14.136707781862,21.0116155140608,27.0328503036889));
#203153=CARTESIAN_POINT('Ctrl Pts',(14.1612426463125,21.0201345635449,27.0404135817732));
#203154=CARTESIAN_POINT('Ctrl Pts',(14.1866733232823,21.0288532655083,27.0475313014087));
#203155=CARTESIAN_POINT('Ctrl Pts',(14.1993886617672,21.03321261649,27.0510901612264));
#203156=CARTESIAN_POINT('Ctrl Pts',(14.2127283552343,21.0377624084121,27.0546424806121));
#203157=CARTESIAN_POINT('Ctrl Pts',(14.2260920229894,21.0422828492244,27.0580146645825));
#203158=CARTESIAN_POINT('Ctrl Pts',(14.2394556907444,21.0468032900366,27.0613868485528));
#203159=CARTESIAN_POINT('Ctrl Pts',(14.252843044116,21.05129452368,27.0645788421233));
#203160=CARTESIAN_POINT('Ctrl Pts',(14.2656333145016,21.0555577436853,27.0674696745952));
#203161=CARTESIAN_POINT('Ctrl Pts',(14.3064311251923,21.0691563649393,27.0766907178081));
#203162=CARTESIAN_POINT('Ctrl Pts',(14.3474096978932,21.0827152640005,27.0842436221167));
#203163=CARTESIAN_POINT('Ctrl Pts',(14.3884252163139,21.0960848956928,27.0902935019696));
#203164=CARTESIAN_POINT('Ctrl Pts',(14.398843788274,21.0994809875925,27.0918302644201));
#203165=CARTESIAN_POINT('Ctrl Pts',(14.4092649152049,21.1028647388751,27.0932698905228));
#203166=CARTESIAN_POINT('Ctrl Pts',(14.4196865652196,21.1062334484504,27.0946147583792));
#203167=CARTESIAN_POINT('Ctrl Pts',(14.4454112082332,21.1145487201319,27.0979344098217));
#203168=CARTESIAN_POINT('Ctrl Pts',(14.4711401837549,21.1227724099465,27.1006775520314));
#203169=CARTESIAN_POINT('Ctrl Pts',(14.4968514240568,21.1308629216356,27.1028763301358));
#203170=CARTESIAN_POINT('Ctrl Pts',(14.5032792341323,21.1328855495579,27.1034260246619));
#203171=CARTESIAN_POINT('Ctrl Pts',(14.5097059521266,21.1348998384469,27.1039416646695));
#203172=CARTESIAN_POINT('Ctrl Pts',(14.5161313019211,21.1369051559209,27.1044236808491));
#203173=CARTESIAN_POINT('Ctrl Pts',(14.5203131171745,21.1382102782051,27.1047373918028));
#203174=CARTESIAN_POINT('Ctrl Pts',(14.524279448819,21.1394449778402,27.105024141195));
#203175=CARTESIAN_POINT('Ctrl Pts',(14.5293910708445,21.1410308878307,27.1053710108293));
#203176=CARTESIAN_POINT('Ctrl Pts',(14.5321334446416,21.1418817249976,27.1055571056132));
#203177=CARTESIAN_POINT('Ctrl Pts',(14.5352055573095,21.142833498554,27.1057599622546));
#203178=CARTESIAN_POINT('Ctrl Pts',(14.5388184519344,21.1439496368857,27.1059868274172));
#203179=CARTESIAN_POINT('Ctrl Pts',(14.559512683568,21.1503427447864,27.1072862841439));
#203180=CARTESIAN_POINT('Ctrl Pts',(14.5793602327984,21.1563849386194,27.108188737017));
#203181=CARTESIAN_POINT('Ctrl Pts',(14.598357626909,21.1620835169728,27.1087825371424));
#203182=CARTESIAN_POINT('Ctrl Pts',(14.6279490486624,21.1709599467858,27.1097074739966));
#203183=CARTESIAN_POINT('Ctrl Pts',(14.6554971329997,21.1789587222175,27.1098982032252));
#203184=CARTESIAN_POINT('Ctrl Pts',(14.680981043457,21.1861917801244,27.1096122885792));
#203185=CARTESIAN_POINT('Ctrl Pts',(14.7069434602699,21.1935606517316,27.1093210053703));
#203186=CARTESIAN_POINT('Ctrl Pts',(14.7307640993989,21.2001345110283,27.108535352846));
#203187=CARTESIAN_POINT('Ctrl Pts',(14.752450107078,21.2060087244843,27.1074879584825));
#203188=CARTESIAN_POINT('Ctrl Pts',(14.7745958671824,21.2120074737205,27.1064183589207));
#203189=CARTESIAN_POINT('Ctrl Pts',(14.7945161250736,21.2172763328772,27.1050760568487));
#203190=CARTESIAN_POINT('Ctrl Pts',(14.8122390842598,21.2218972148675,27.1036631450646));
#203191=CARTESIAN_POINT('Ctrl Pts',(14.8139739015889,21.2223495313271,27.1035248417586));
#203192=CARTESIAN_POINT('Ctrl Pts',(14.8156876772736,21.2227956257843,27.1033858249062));
#203193=CARTESIAN_POINT('Ctrl Pts',(14.8173804448723,21.2232355666621,27.1032462599376));
#203194=CARTESIAN_POINT('Ctrl Pts',(14.8351504280558,21.2278538863921,27.1017811638742));
#203195=CARTESIAN_POINT('Ctrl Pts',(14.8506066109949,21.2317941172674,27.1002599234506));
#203196=CARTESIAN_POINT('Ctrl Pts',(14.86377856023,21.2351354038101,27.0988452952654));
#203197=CARTESIAN_POINT('Ctrl Pts',(14.8749401045485,21.2379667173204,27.0976465785908));
#203198=CARTESIAN_POINT('Ctrl Pts',(14.8844618106667,21.2403676296814,27.096523584382));
#203199=CARTESIAN_POINT('Ctrl Pts',(14.8923642929684,21.2423794245723,27.0955469944758));
#203200=CARTESIAN_POINT('Origin',(5.74151140075948,4.39848099328671,27.0955321958608));
#203201=CARTESIAN_POINT('Origin',(2.83537653683339,10.4340914986061,23.2912276973713));
#203202=CARTESIAN_POINT('',(10.4380804094544,-2.73881647183785,28.2002959441529));
#203203=CARTESIAN_POINT('',(-3.90876977146092,22.1239671966963,26.9147439044713));
#203204=CARTESIAN_POINT('Ctrl Pts',(-3.40420293264602,21.2451670725758,
27.0955319772318));
#203205=CARTESIAN_POINT('Ctrl Pts',(-3.57315659244048,21.5379064780664,
27.0375564988604));
#203206=CARTESIAN_POINT('Ctrl Pts',(-3.74203243574852,21.8305110539709,
26.9772906912191));
#203207=CARTESIAN_POINT('Ctrl Pts',(-3.91075329987241,22.1228471034976,
26.9147550688726));
#203208=CARTESIAN_POINT('',(-9.88105920150225,32.4674073403413,23.6884088482758));
#203209=CARTESIAN_POINT('Origin',(3.12437052935046,9.93336282490276,-49.0487799727131));
#203210=CARTESIAN_POINT('',(-10.1803195654452,32.985879626475,23.4682103309289));
#203211=CARTESIAN_POINT('',(-10.2096495053313,33.0366984675223,23.4472416504669));
#203212=CARTESIAN_POINT('',(-9.9234094051095,32.5407414297732,23.7436615025628));
#203213=CARTESIAN_POINT('Ctrl Pts',(-9.92340941750168,32.5407414504534,
23.7436615711546));
#203214=CARTESIAN_POINT('Ctrl Pts',(-9.96944671485147,32.6205084769422,
23.7112947762234));
#203215=CARTESIAN_POINT('Ctrl Pts',(-10.0141690111786,32.6979970525339,
23.671879448647));
#203216=CARTESIAN_POINT('Ctrl Pts',(-10.1001877621663,32.8470383817038,
23.5796526095153));
#203217=CARTESIAN_POINT('Ctrl Pts',(-10.1413565946334,32.9183700092926,
23.5269783510586));
#203218=CARTESIAN_POINT('Ctrl Pts',(-10.1803195653447,32.9858796263974,
23.4682103307733));
#203219=CARTESIAN_POINT('',(-9.88401359266433,32.4724818439115,23.7713118036426));
#203220=CARTESIAN_POINT('Origin',(-3.31092327567688,23.0840734609316,20.5233089242652));
#203221=CARTESIAN_POINT('',(-8.90474957218814,32.7762777394571,20.7002955820914));
#203222=CARTESIAN_POINT('',(-8.90474939632909,32.7762774350339,20.7002952214992));
#203223=CARTESIAN_POINT('',(-8.90475539514064,32.7762711869583,21.2003370951022));
#203224=CARTESIAN_POINT('',(-8.90474808918512,32.776275170371,23.2244500840329));
#203225=CARTESIAN_POINT('',(-9.1577354524005,33.2146164865594,21.9440345763966));
#203226=CARTESIAN_POINT('Ctrl Pts',(-9.15773544802739,33.2146164926076,
21.9440345686829));
#203227=CARTESIAN_POINT('Ctrl Pts',(-9.07134597206898,33.0649327074896,
21.8756486717537));
#203228=CARTESIAN_POINT('Ctrl Pts',(-9.00472503490089,32.9494957345881,
21.7522623603976));
#203229=CARTESIAN_POINT('Ctrl Pts',(-8.92181328335234,32.8058475242383,
21.4804451830445));
#203230=CARTESIAN_POINT('Ctrl Pts',(-8.90477521861428,32.7762909333779,
21.3328523597168));
#203231=CARTESIAN_POINT('Ctrl Pts',(-8.90475528473637,32.776271367256,21.2003370950759));
#203232=CARTESIAN_POINT('',(-9.15773574791039,33.2146170178824,22.0807262429861));
#203233=CARTESIAN_POINT('',(-9.15773575459184,33.2146170142565,23.2244500840372));
#203234=CARTESIAN_POINT('',(-9.00937394556941,32.9432414789078,22.1925250469049));
#203235=CARTESIAN_POINT('Ctrl Pts',(-9.00937394556941,32.9432414789078,
22.1925250469049));
#203236=CARTESIAN_POINT('Ctrl Pts',(-9.06316207239037,33.0317072868655,
22.1552587788542));
#203237=CARTESIAN_POINT('Ctrl Pts',(-9.11044889299738,33.1231621605488,
22.1179925109339));
#203238=CARTESIAN_POINT('Ctrl Pts',(-9.15773574124287,33.2146170215267,
22.0807262430136));
#203239=CARTESIAN_POINT('',(-9.00607661094469,32.9446922904745,22.6289322473606));
#203240=CARTESIAN_POINT('Ctrl Pts',(-9.00607661094469,32.9446922904745,
22.6289322473606));
#203241=CARTESIAN_POINT('Ctrl Pts',(-9.01586776374174,32.9402379310787,
22.4834640159064));
#203242=CARTESIAN_POINT('Ctrl Pts',(-9.01587150776244,32.94024517213,22.3379945313405));
#203243=CARTESIAN_POINT('Ctrl Pts',(-9.00937394556941,32.9432414789078,
22.1925250469049));
#203244=CARTESIAN_POINT('',(-8.84674926577716,32.6757654828151,22.7471965210165));
#203245=CARTESIAN_POINT('Ctrl Pts',(-8.84674173472952,32.6757698262559,
22.7471965135545));
#203246=CARTESIAN_POINT('Ctrl Pts',(-8.91329512063652,32.7910842778456,
22.6932380781575));
#203247=CARTESIAN_POINT('Ctrl Pts',(-8.9653170238567,32.8812205971139,22.6538389088951));
#203248=CARTESIAN_POINT('Ctrl Pts',(-9.00288876681478,32.9463196882485,
22.6289930630831));
#203249=CARTESIAN_POINT('',(-3.42974982919301,23.2899595759012,25.7486074095043));
#203250=CARTESIAN_POINT('Ctrl Pts',(-8.84675302935669,32.675763307596,22.7471965135545));
#203251=CARTESIAN_POINT('Ctrl Pts',(-7.07855426288685,29.6121004750317,
24.0183258845559));
#203252=CARTESIAN_POINT('Ctrl Pts',(-5.27287906179672,26.4834775999496,
25.0188035584509));
#203253=CARTESIAN_POINT('Ctrl Pts',(-3.42974982616934,23.2899595747615,
25.7486073968807));
#203254=CARTESIAN_POINT('',(-3.4297498370487,23.2899595990621,25.3266316255385));
#203255=CARTESIAN_POINT('',(-3.42974978690762,23.2899595145004,23.2244500839405));
#203256=CARTESIAN_POINT('Origin',(-3.18050170668108,22.8579390293601,25.3266337448439));
#203257=CARTESIAN_POINT('Origin',(5.74151140055761,4.39848095769776,25.3266316979136));
#203258=CARTESIAN_POINT('',(14.9185337788554,23.2871617021608,25.3266316927962));
#203259=CARTESIAN_POINT('Origin',(5.74151140036463,4.39848095688134,25.3266316988211));
#203260=CARTESIAN_POINT('',(14.9143488389794,23.2799158784718,25.2356564777814));
#203261=CARTESIAN_POINT('Origin',(14.6691552879211,22.855216180071,25.3266337449434));
#203262=CARTESIAN_POINT('Ctrl Pts',(15.0726065376297,22.5449247156062,24.8357479240374));
#203263=CARTESIAN_POINT('Ctrl Pts',(15.0690826528054,22.5564736775766,24.8340715724848));
#203264=CARTESIAN_POINT('Ctrl Pts',(15.0656070092822,22.5680942007882,24.8326147592564));
#203265=CARTESIAN_POINT('Ctrl Pts',(15.0319841501122,22.6797495128324,24.8209282792513));
#203266=CARTESIAN_POINT('Ctrl Pts',(15.0030156017259,22.7833998954739,24.8274210298018));
#203267=CARTESIAN_POINT('Ctrl Pts',(14.9606960346472,22.9501100098993,24.8721763012607));
#203268=CARTESIAN_POINT('Ctrl Pts',(14.9450673351033,23.0169249083197,24.9005292212316));
#203269=CARTESIAN_POINT('Ctrl Pts',(14.9224971208502,23.1289190083783,24.9748673779936));
#203270=CARTESIAN_POINT('Ctrl Pts',(14.9147386666693,23.175634535297,25.018102045124));
#203271=CARTESIAN_POINT('Ctrl Pts',(14.9096162746563,23.2293966748728,25.0951319524169));
#203272=CARTESIAN_POINT('Ctrl Pts',(14.908983877996,23.2442707043616,25.1220649783082));
#203273=CARTESIAN_POINT('Ctrl Pts',(14.9100424745291,23.2671595221491,25.1779959605861));
#203274=CARTESIAN_POINT('Ctrl Pts',(14.9116454820036,23.2752261198477,25.2064755370784));
#203275=CARTESIAN_POINT('Ctrl Pts',(14.9143489156973,23.2799158439819,25.235656476217));
#203276=CARTESIAN_POINT('Ctrl Pts',(-8.73184049504154,-23.1775587819118,
20.8773596146513));
#203277=CARTESIAN_POINT('Ctrl Pts',(-8.737403147436,-23.1442192477141,20.8773596145471));
#203278=CARTESIAN_POINT('Ctrl Pts',(-8.74616387797921,-23.1073971003011,
20.877359614429));
#203279=CARTESIAN_POINT('Ctrl Pts',(-8.76924087377759,-23.066190724839,
20.8773596145414));
#203280=CARTESIAN_POINT('Ctrl Pts',(-8.4683179476508,-23.1303558740663,
20.5111428636208));
#203281=CARTESIAN_POINT('Ctrl Pts',(-8.47704462477502,-23.0768544060288,
20.5111428637108));
#203282=CARTESIAN_POINT('Ctrl Pts',(-8.49074817131459,-23.0149419807893,
20.5111428636618));
#203283=CARTESIAN_POINT('Ctrl Pts',(-8.53223397036658,-22.9416071915699,
20.5111428638078));
#203284=CARTESIAN_POINT('Ctrl Pts',(-8.78403659472667,-23.1869082953136,
20.190360480749));
#203285=CARTESIAN_POINT('Ctrl Pts',(-8.78897254643924,-23.157562250893,
20.1903604808683));
#203286=CARTESIAN_POINT('Ctrl Pts',(-8.79675424990332,-23.1257097527703,
20.1903604807426));
#203287=CARTESIAN_POINT('Ctrl Pts',(-8.81618500083675,-23.090867074431,
20.1903604806537));
#203288=CARTESIAN_POINT('Ctrl Pts',(-9.14398650139077,-23.2536462864374,
20.4581261241231));
#203289=CARTESIAN_POINT('Ctrl Pts',(-9.14398650139077,-23.2536462864374,
20.4581261241231));
#203290=CARTESIAN_POINT('Ctrl Pts',(-9.14398650139077,-23.2536462864374,
20.4581261241231));
#203291=CARTESIAN_POINT('Ctrl Pts',(-9.14398650139077,-23.2536462864374,
20.4581261241231));
#203292=CARTESIAN_POINT('',(-8.96828432550208,-23.2119238194281,20.4003149741008));
#203293=CARTESIAN_POINT('Ctrl Pts',(-8.82963211900916,-23.1928754935695,
20.4366484120817));
#203294=CARTESIAN_POINT('Ctrl Pts',(-8.83394287545624,-23.1936334593562,
20.4342713519803));
#203295=CARTESIAN_POINT('Ctrl Pts',(-8.83909530808017,-23.1944107735135,
20.431579606282));
#203296=CARTESIAN_POINT('Ctrl Pts',(-8.84511830822668,-23.1952384860122,
20.4287267689424));
#203297=CARTESIAN_POINT('Ctrl Pts',(-8.85100764771147,-23.1960478301566,
20.4259372409365));
#203298=CARTESIAN_POINT('Ctrl Pts',(-8.85773067600711,-23.1969056110165,
20.4229942329142));
#203299=CARTESIAN_POINT('Ctrl Pts',(-8.86529089947839,-23.1978488313292,
20.420084049867));
#203300=CARTESIAN_POINT('Ctrl Pts',(-8.87249819139812,-23.1987480195826,
20.4173097219863));
#203301=CARTESIAN_POINT('Ctrl Pts',(-8.88046723836921,-23.1997251592588,
20.4145662827504));
#203302=CARTESIAN_POINT('Ctrl Pts',(-8.88916352295193,-23.2008156051088,
20.4120425662835));
#203303=CARTESIAN_POINT('Ctrl Pts',(-8.89758983745448,-23.2018721988291,
20.4095971968313));
#203304=CARTESIAN_POINT('Ctrl Pts',(-8.90669945928327,-23.2030354703868,
20.4073593685057));
#203305=CARTESIAN_POINT('Ctrl Pts',(-8.91641444718574,-23.2043364266635,
20.4055106248038));
#203306=CARTESIAN_POINT('Ctrl Pts',(-8.92575036627209,-23.205586620967,
20.4037340171759));
#203307=CARTESIAN_POINT('Ctrl Pts',(-8.93564521259576,-23.2069642101849,
20.4023179810892));
#203308=CARTESIAN_POINT('Ctrl Pts',(-8.9459834547099,-23.2084917039477,
20.4014145443372));
#203309=CARTESIAN_POINT('Ctrl Pts',(-8.95321845631149,-23.2095606883746,
20.4007822931019));
#203310=CARTESIAN_POINT('Ctrl Pts',(-8.96066958405138,-23.2107029867073,
20.4004009329922));
#203311=CARTESIAN_POINT('Ctrl Pts',(-8.9682842617833,-23.2119238563691,
20.400314744744));
#203312=CARTESIAN_POINT('Ctrl Pts',(-8.9682842579699,-23.2119238555671,
20.4003143964805));
#203313=CARTESIAN_POINT('Ctrl Pts',(-8.94360136133827,-23.2051053812776,
20.4006007169755));
#203314=CARTESIAN_POINT('Ctrl Pts',(-8.92401324682169,-23.1990443530731,
20.4035359044088));
#203315=CARTESIAN_POINT('Ctrl Pts',(-8.88252978292932,-23.1856890148259,
20.4140986189196));
#203316=CARTESIAN_POINT('Ctrl Pts',(-8.86181302997166,-23.1792294573157,
20.4219609678843));
#203317=CARTESIAN_POINT('Ctrl Pts',(-8.84191156609596,-23.1736906481325,
20.4324418099448));
#203318=CARTESIAN_POINT('Ctrl Pts',(-10.7239253312961,-22.0043916245412,
20.4287190412069));
#203319=CARTESIAN_POINT('Ctrl Pts',(-9.82965700540933,-22.5620778567316,
20.4287190439416));
#203320=CARTESIAN_POINT('Ctrl Pts',(-8.89970360532814,-23.057977489658,
20.4287190654366));
#203321=CARTESIAN_POINT('Ctrl Pts',(-10.2682202471571,-21.273653442391,
20.73219210376));
#203322=CARTESIAN_POINT('Ctrl Pts',(-9.39870210966354,-21.8159048896164,
20.7321921064189));
#203323=CARTESIAN_POINT('Ctrl Pts',(-8.49448653477719,-22.2980797723937,
20.732192127319));
#203324=CARTESIAN_POINT('Ctrl Pts',(-9.80875415576832,-20.5368843607756,
21.0146873169888));
#203325=CARTESIAN_POINT('Ctrl Pts',(-8.96419047376755,-21.0635736373893,
21.0146873195715));
#203326=CARTESIAN_POINT('Ctrl Pts',(-8.08592514229349,-21.5319104975501,
21.0146873398717));
#203327=CARTESIAN_POINT('Origin',(5.74151140046659,4.39848095747877,20.4287190694079));
#203328=CARTESIAN_POINT('Ctrl Pts',(-8.79002717301248,-23.249532041946,
20.4576647800978));
#203329=CARTESIAN_POINT('Ctrl Pts',(-8.83553829278981,-23.17472144021,20.427130371787));
#203330=CARTESIAN_POINT('Ctrl Pts',(-8.9073505477208,-23.0755551332012,
20.4148042645325));
#203331=CARTESIAN_POINT('Ctrl Pts',(-8.98845963963247,-22.9835808007527,
20.4392461185372));
#203332=CARTESIAN_POINT('Ctrl Pts',(-9.00901700016803,-22.9613219563282,
20.4475597951271));
#203333=CARTESIAN_POINT('Ctrl Pts',(-8.82885606889765,-23.2619627929247,
20.4302854312368));
#203334=CARTESIAN_POINT('Ctrl Pts',(-8.87815549902555,-23.1848529334471,
20.404018938557));
#203335=CARTESIAN_POINT('Ctrl Pts',(-8.95345802213626,-23.0854972079345,
20.3992692026786));
#203336=CARTESIAN_POINT('Ctrl Pts',(-9.03519089771443,-22.9965511886206,
20.43113136978));
#203337=CARTESIAN_POINT('Ctrl Pts',(-9.05608748155537,-22.9754210667352,
20.441118883794));
#203338=CARTESIAN_POINT('Ctrl Pts',(-8.87332555823612,-23.2741728178237,
20.4134074095005));
#203339=CARTESIAN_POINT('Ctrl Pts',(-8.92489671227061,-23.1960262203305,
20.3922440367825));
#203340=CARTESIAN_POINT('Ctrl Pts',(-9.00140615472338,-23.097995292681,
20.3954878856627));
#203341=CARTESIAN_POINT('Ctrl Pts',(-9.08131999715543,-23.0132930135449,
20.4343357913591));
#203342=CARTESIAN_POINT('Ctrl Pts',(-9.10192871103305,-22.9936088469617,
20.4458510079328));
#203343=CARTESIAN_POINT('Ctrl Pts',(-8.92081755846633,-23.2854432772061,
20.4080243879697));
#203344=CARTESIAN_POINT('Ctrl Pts',(-8.97301010615827,-23.2075834835297,
20.3924988969396));
#203345=CARTESIAN_POINT('Ctrl Pts',(-9.04837206344105,-23.1123135821835,
20.4036829340479));
#203346=CARTESIAN_POINT('Ctrl Pts',(-9.1241311481707,-23.0328206265906,
20.4486707282306));
#203347=CARTESIAN_POINT('Ctrl Pts',(-9.14385038279725,-23.01473853652,20.4614590548189));
#203348=CARTESIAN_POINT('Ctrl Pts',(-8.96828453689652,-23.2119236934754,
20.4003353885646));
#203349=CARTESIAN_POINT('Ctrl Pts',(-8.96813359187159,-23.2022353967043,
20.4002771770782));
#203350=CARTESIAN_POINT('Ctrl Pts',(-8.96763977369596,-23.1914579298789,
20.4004434046627));
#203351=CARTESIAN_POINT('Ctrl Pts',(-8.96683191003602,-23.1796006854036,
20.4010274432902));
#203352=CARTESIAN_POINT('Ctrl Pts',(-8.96605491391906,-23.168196492627,
20.4015891664722));
#203353=CARTESIAN_POINT('Ctrl Pts',(-8.96498664830594,-23.1557927939299,
20.4025381242851));
#203354=CARTESIAN_POINT('Ctrl Pts',(-8.96367680720072,-23.142414927805,
20.4040835498259));
#203355=CARTESIAN_POINT('Ctrl Pts',(-8.96241000038146,-23.1294765859202,
20.4055782010518));
#203356=CARTESIAN_POINT('Ctrl Pts',(-8.96091654631895,-23.1156265132457,
20.4076318220209));
#203357=CARTESIAN_POINT('Ctrl Pts',(-8.95927494023356,-23.1009125337376,
20.4104562718455));
#203358=CARTESIAN_POINT('Ctrl Pts',(-8.95770846139779,-23.0868719318572,
20.4131514621912));
#203359=CARTESIAN_POINT('Ctrl Pts',(-8.95600680281374,-23.0720445604025,
20.4165497781124));
#203360=CARTESIAN_POINT('Ctrl Pts',(-8.95427604244845,-23.056499606745,
20.4208396033004));
#203361=CARTESIAN_POINT('Ctrl Pts',(-8.95332819036253,-23.0479864023493,
20.4231889289691));
#203362=CARTESIAN_POINT('Ctrl Pts',(-8.95237231922007,-23.0392584940949,
20.4258056126635));
#203363=CARTESIAN_POINT('Ctrl Pts',(-8.95143123845864,-23.0303309755378,
20.4287190442448));
#203364=CARTESIAN_POINT('Ctrl Pts',(-10.5815964768232,-22.0377292866371,
20.4516922024743));
#203365=CARTESIAN_POINT('Ctrl Pts',(-10.6124308524969,-22.0357648959418,
20.4421301582259));
#203366=CARTESIAN_POINT('Ctrl Pts',(-10.7145048976713,-22.0312536186881,
20.417390060456));
#203367=CARTESIAN_POINT('Ctrl Pts',(-10.8433800361568,-22.0338235635563,
20.4146060012636));
#203368=CARTESIAN_POINT('Ctrl Pts',(-10.9388769519321,-22.0419395697019,
20.4337518721419));
#203369=CARTESIAN_POINT('Ctrl Pts',(-10.96379582489,-22.0445235350272,20.4403702490946));
#203370=CARTESIAN_POINT('Ctrl Pts',(-10.573968315507,-22.0694483243224,
20.4472945641046));
#203371=CARTESIAN_POINT('Ctrl Pts',(-10.6042871268216,-22.0671590067261,
20.436597995602));
#203372=CARTESIAN_POINT('Ctrl Pts',(-10.7051826753749,-22.0615785704146,
20.4079731754715));
#203373=CARTESIAN_POINT('Ctrl Pts',(-10.8347332989394,-22.0623391932318,
20.4002444310721));
#203374=CARTESIAN_POINT('Ctrl Pts',(-10.9323548268358,-22.0690344152021,
20.4162722786635));
#203375=CARTESIAN_POINT('Ctrl Pts',(-10.9579540633647,-22.0714155785979,
20.4220961733493));
#203376=CARTESIAN_POINT('Ctrl Pts',(-10.5690585853442,-22.101848190311,
20.4504081910476));
#203377=CARTESIAN_POINT('Ctrl Pts',(-10.598507855979,-22.0994849515603,
20.4386757832483));
#203378=CARTESIAN_POINT('Ctrl Pts',(-10.6970332693468,-22.0936259564627,
20.4063897879866));
#203379=CARTESIAN_POINT('Ctrl Pts',(-10.8256733064797,-22.093421978532,
20.3935605598674));
#203380=CARTESIAN_POINT('Ctrl Pts',(-10.9241827233405,-22.0991991571836,
20.40601247894));
#203381=CARTESIAN_POINT('Ctrl Pts',(-10.9501347510559,-22.101496392535,
20.4108972565713));
#203382=CARTESIAN_POINT('Ctrl Pts',(-10.567157972139,-22.1330072715696,
20.4608470766189));
#203383=CARTESIAN_POINT('Ctrl Pts',(-10.5954353605496,-22.1308254262897,
20.4482389213659));
#203384=CARTESIAN_POINT('Ctrl Pts',(-10.6905397789971,-22.1254948571814,
20.4127323901697));
#203385=CARTESIAN_POINT('Ctrl Pts',(-10.8167374479335,-22.1252280525817,
20.3949493980541));
#203386=CARTESIAN_POINT('Ctrl Pts',(-10.9148455957092,-22.1306442901241,
20.4035796425524));
#203387=CARTESIAN_POINT('Ctrl Pts',(-10.9408020310655,-22.1329789726582,
20.407435892178));
#203388=CARTESIAN_POINT('',(-10.843114148274,-22.1256339804825,20.4002965374503));
#203389=CARTESIAN_POINT('Ctrl Pts',(-10.674128802927,-22.0353807740292,
20.4287190388814));
#203390=CARTESIAN_POINT('Ctrl Pts',(-10.7303887543413,-22.0628133986273,
20.4101336687769));
#203391=CARTESIAN_POINT('Ctrl Pts',(-10.7868867844148,-22.0936541009226,
20.4002628855226));
#203392=CARTESIAN_POINT('Ctrl Pts',(-10.8431141439919,-22.1256339959947,
20.4002899660775));
#203393=CARTESIAN_POINT('Origin',(-10.8436557998815,-22.1252891572999,20.6003730772041));
#203394=CARTESIAN_POINT('Origin',(-5.89004313567507,-12.7416616540032,25.9254805771992));
#203395=CARTESIAN_POINT('',(-12.9564049230846,-24.9766508565986,20.7002961625857));
#203396=CARTESIAN_POINT('',(-12.9589189081012,-24.9810043652806,20.6002951785231));
#203397=CARTESIAN_POINT('Origin',(-13.4746803751533,-25.8716998594576,20.7021640972351));
#203398=CARTESIAN_POINT('',(-12.9564051968698,-24.9766506969925,21.4002959740141));
#203399=CARTESIAN_POINT('',(-12.9564051986109,-24.9766506939622,23.1743955912735));
#203400=CARTESIAN_POINT('',(-12.9856654773336,-25.0273131415543,21.7002959449715));
#203401=CARTESIAN_POINT('Origin',(-13.3724485872824,-25.6970474658362,21.3937653387833));
#203402=CARTESIAN_POINT('',(-12.7078145318031,-24.5462311140713,21.7002959441247));
#203403=CARTESIAN_POINT('',(-11.764370547777,-22.9127130140202,22.0807264933425));
#203404=CARTESIAN_POINT('',(-11.7643705457726,-22.9127130152838,23.1743955913061));
#203405=CARTESIAN_POINT('',(-11.6035343961117,-22.6485419126064,22.1925245493669));
#203406=CARTESIAN_POINT('Ctrl Pts',(-11.6035343961117,-22.6485419126064,
22.1925245493669));
#203407=CARTESIAN_POINT('Ctrl Pts',(-11.653253627096,-22.7393561075735,
22.1552585307223));
#203408=CARTESIAN_POINT('Ctrl Pts',(-11.7088120922639,-22.8260345574725,
22.1179925120337));
#203409=CARTESIAN_POINT('Ctrl Pts',(-11.7643705497781,-22.9127130127998,
22.0807264933453));
#203410=CARTESIAN_POINT('',(-11.6069826563973,-22.6468624911132,22.6287274827307));
#203411=CARTESIAN_POINT('Ctrl Pts',(-11.606436002476,-22.6464057522435,
22.6289037254143));
#203412=CARTESIAN_POINT('Ctrl Pts',(-11.5976855275945,-22.6526626269157,
22.4834443630217));
#203413=CARTESIAN_POINT('Ctrl Pts',(-11.5976903447613,-22.6526701422949,
22.3379844562162));
#203414=CARTESIAN_POINT('Ctrl Pts',(-11.6035343961117,-22.6485419126064,
22.1925245493669));
#203415=CARTESIAN_POINT('Ctrl Pts',(-11.6095313718095,-22.6446181654375,
22.6289041008039));
#203416=CARTESIAN_POINT('Ctrl Pts',(-11.5848270830261,-22.6018438686708,
22.6452321459271));
#203417=CARTESIAN_POINT('Ctrl Pts',(-11.5539434609938,-22.5483666825713,
22.6678017048874));
#203418=CARTESIAN_POINT('Ctrl Pts',(-11.516846243193,-22.4841415979679,
22.6966155561595));
#203419=CARTESIAN_POINT('Ctrl Pts',(-11.4973570185331,-22.4504006012885,
22.7117530692683));
#203420=CARTESIAN_POINT('Ctrl Pts',(-11.4761520913041,-22.4136936433302,
22.728614000052));
#203421=CARTESIAN_POINT('Ctrl Pts',(-11.453221509383,-22.3740170591901,
22.7471987094273));
#203422=CARTESIAN_POINT('',(-6.60936870567909,-13.9871298795896,24.7417937338135));
#203423=CARTESIAN_POINT('',(-6.60936870567909,-13.9871298795896,24.7417937338135));
#203424=CARTESIAN_POINT('',(-9.85837431276337,-19.612578692188,21.8474995187924));
#203425=CARTESIAN_POINT('',(-12.2859252608708,-23.8157542360449,20.6002959441479));
#203426=CARTESIAN_POINT('Ctrl Pts',(-25.3896898411308,3.55027192009601,
20.4611185692428));
#203427=CARTESIAN_POINT('Ctrl Pts',(-25.401930279222,3.5246225828881,20.4483540736236));
#203428=CARTESIAN_POINT('Ctrl Pts',(-25.4384856357619,3.45202172488001,
20.4179110524453));
#203429=CARTESIAN_POINT('Ctrl Pts',(-25.500233525886,3.3428416051575,20.3963064212935));
#203430=CARTESIAN_POINT('Ctrl Pts',(-25.5532746563434,3.26000393850066,
20.401290434155));
#203431=CARTESIAN_POINT('Ctrl Pts',(-25.576256807508,3.22613327697184,20.4075481138089));
#203432=CARTESIAN_POINT('Ctrl Pts',(-25.3637240419422,3.53307610857229,
20.4507459922226));
#203433=CARTESIAN_POINT('Ctrl Pts',(-25.3763947309368,3.50632432156289,
20.4388552330753));
#203434=CARTESIAN_POINT('Ctrl Pts',(-25.4140328470761,3.43099476600997,
20.4111452143185));
#203435=CARTESIAN_POINT('Ctrl Pts',(-25.4770914695283,3.31945195821504,
20.394356037412));
#203436=CARTESIAN_POINT('Ctrl Pts',(-25.5307312827393,3.23622984855618,
20.4031925562856));
#203437=CARTESIAN_POINT('Ctrl Pts',(-25.5538537711857,3.20245534284098,
20.4110043485448));
#203438=CARTESIAN_POINT('Ctrl Pts',(-25.3381914479532,3.51267222969739,
20.4476514358323));
#203439=CARTESIAN_POINT('Ctrl Pts',(-25.3513627538619,3.48520640877041,
20.4367957906015));
#203440=CARTESIAN_POINT('Ctrl Pts',(-25.3902326731696,3.40826392794753,
20.4121940918031));
#203441=CARTESIAN_POINT('Ctrl Pts',(-25.4546443648341,3.2961090462895,20.4004226749261));
#203442=CARTESIAN_POINT('Ctrl Pts',(-25.5087495999482,3.21388951417006,
20.4129262045598));
#203443=CARTESIAN_POINT('Ctrl Pts',(-25.5319237321719,3.18078886418519,
20.4221466022507));
#203444=CARTESIAN_POINT('Ctrl Pts',(-25.3145973084138,3.49026316970807,
20.4520173376183));
#203445=CARTESIAN_POINT('Ctrl Pts',(-25.3283100832424,3.46251383086127,
20.4422971583828));
#203446=CARTESIAN_POINT('Ctrl Pts',(-25.3684882294417,3.38516928396345,
20.4209958495907));
#203447=CARTESIAN_POINT('Ctrl Pts',(-25.4342155588044,3.27418902837323,
20.4141486810751));
#203448=CARTESIAN_POINT('Ctrl Pts',(-25.4886255158112,3.1942999887373,20.4299175411085));
#203449=CARTESIAN_POINT('Ctrl Pts',(-25.5117595544605,3.16241116480668,
20.4403179948292));
#203450=CARTESIAN_POINT('',(-25.5218732762429,3.3065204072318,20.4002961119114));
#203451=CARTESIAN_POINT('Origin',(-25.5219030534281,3.30651615202285,20.6003770891085));
#203452=CARTESIAN_POINT('Ctrl Pts',(-25.5218732762429,3.30652040723189,
20.4002959462803));
#203453=CARTESIAN_POINT('Ctrl Pts',(-25.49431480908,3.32283160851931,20.4002959482305));
#203454=CARTESIAN_POINT('Ctrl Pts',(-25.4669763115198,3.33931028403685,
20.4026670889915));
#203455=CARTESIAN_POINT('Ctrl Pts',(-25.4401565883201,3.35601224448649,
20.4072937541801));
#203456=CARTESIAN_POINT('Ctrl Pts',(-25.412459510193,3.37326057699183,20.4120717716952));
#203457=CARTESIAN_POINT('Ctrl Pts',(-25.3853128376384,3.39074713360515,
20.4192547433929));
#203458=CARTESIAN_POINT('Ctrl Pts',(-25.3590080680741,3.40853595289604,
20.4287189672629));
#203459=CARTESIAN_POINT('Ctrl Pts',(-25.3567655037002,5.45653105196004,
20.4287190026056));
#203460=CARTESIAN_POINT('Ctrl Pts',(-25.3926017866763,4.40322866421302,
20.4287189986358));
#203461=CARTESIAN_POINT('Ctrl Pts',(-25.3570867435765,3.34991539603268,
20.4287190012296));
#203462=CARTESIAN_POINT('Ctrl Pts',(-24.4960750448703,5.4272479625064,20.7321920976179));
#203463=CARTESIAN_POINT('Ctrl Pts',(-24.5309195060851,4.40309726524332,
20.732192093758));
#203464=CARTESIAN_POINT('Ctrl Pts',(-24.4963873939612,3.37893598867889,
20.73219209628));
#203465=CARTESIAN_POINT('Ctrl Pts',(-23.6282811687585,5.39772319507737,
21.0146873388808));
#203466=CARTESIAN_POINT('Ctrl Pts',(-23.6621256225493,4.40296478183205,
21.0146873351317));
#203467=CARTESIAN_POINT('Ctrl Pts',(-23.628584553687,3.40819609290264,21.0146873375813));
#203468=CARTESIAN_POINT('Origin',(5.74151140046666,4.3984809574782,20.4287190692001));
#203469=CARTESIAN_POINT('Ctrl Pts',(-8.91742290386411,32.0796585620165,
20.4066421276777));
#203470=CARTESIAN_POINT('Ctrl Pts',(-8.9350244032422,32.0535699402878,20.4018610707856));
#203471=CARTESIAN_POINT('Ctrl Pts',(-8.96931623692481,32.0056560047743,
20.3980965775855));
#203472=CARTESIAN_POINT('Ctrl Pts',(-9.02370752108155,31.9367439965652,
20.4060050942762));
#203473=CARTESIAN_POINT('Ctrl Pts',(-9.07757280089463,31.8745024992863,
20.4260628118466));
#203474=CARTESIAN_POINT('Ctrl Pts',(-9.11450403956749,31.8358526329973,
20.4479881925573));
#203475=CARTESIAN_POINT('Ctrl Pts',(-9.13273043777586,31.8181886374322,
20.4604423088792));
#203476=CARTESIAN_POINT('Ctrl Pts',(-8.86985703315723,32.0683300081257,
20.4114875016744));
#203477=CARTESIAN_POINT('Ctrl Pts',(-8.8872953430706,32.0421163736587,20.4048104728936));
#203478=CARTESIAN_POINT('Ctrl Pts',(-8.92158231599431,31.9935740543366,
20.3973821889153));
#203479=CARTESIAN_POINT('Ctrl Pts',(-8.9769221734371,31.9226644998595,20.399782845172));
#203480=CARTESIAN_POINT('Ctrl Pts',(-9.03268446957803,31.8575806449064,
20.4148284443514));
#203481=CARTESIAN_POINT('Ctrl Pts',(-9.07161750728335,31.8164015687945,
20.4337694475176));
#203482=CARTESIAN_POINT('Ctrl Pts',(-9.09090622663875,31.7973247478062,
20.4449377114141));
#203483=CARTESIAN_POINT('Ctrl Pts',(-8.82515599481003,32.0561860082798,
20.427876404512));
#203484=CARTESIAN_POINT('Ctrl Pts',(-8.84187493363868,32.03028813119,20.4194730859046));
#203485=CARTESIAN_POINT('Ctrl Pts',(-8.87507835762676,31.9818970608152,
20.408574363832));
#203486=CARTESIAN_POINT('Ctrl Pts',(-8.92966800984986,31.9100272199539,
20.405437581947));
#203487=CARTESIAN_POINT('Ctrl Pts',(-8.98565588305381,31.8429558211575,
20.4151497083275));
#203488=CARTESIAN_POINT('Ctrl Pts',(-9.02545236898092,31.7997168356077,
20.4306938549912));
#203489=CARTESIAN_POINT('Ctrl Pts',(-9.04524394709505,31.7793972821357,
20.4403417205201));
#203490=CARTESIAN_POINT('Ctrl Pts',(-8.78595164385011,32.043940459701,20.4548445484869));
#203491=CARTESIAN_POINT('Ctrl Pts',(-8.80143733094371,32.018781624499,20.4449856328361));
#203492=CARTESIAN_POINT('Ctrl Pts',(-8.8325423124472,31.9713125085804,20.4310141572358));
#203493=CARTESIAN_POINT('Ctrl Pts',(-8.88472714979493,31.8995761852099,
20.4226363781416));
#203494=CARTESIAN_POINT('Ctrl Pts',(-8.93925588006859,31.8314890743575,
20.4270076891319));
#203495=CARTESIAN_POINT('Ctrl Pts',(-8.97872662691512,31.7867807531135,
20.4389424934843));
#203496=CARTESIAN_POINT('Ctrl Pts',(-8.99843092315088,31.7654986420833,
20.4469158290985));
#203497=CARTESIAN_POINT('',(-8.96457713068472,32.0086742144717,20.4002958933875));
#203498=CARTESIAN_POINT('Ctrl Pts',(-8.94310264207383,31.8318467150184,
20.4287186698548));
#203499=CARTESIAN_POINT('Ctrl Pts',(-8.94493709897436,31.8528853602367,
20.4218868291458));
#203500=CARTESIAN_POINT('Ctrl Pts',(-8.94717999399598,31.8742759040156,
20.4162095064135));
#203501=CARTESIAN_POINT('Ctrl Pts',(-8.94970458471861,31.8959359936549,
20.4117815126485));
#203502=CARTESIAN_POINT('Ctrl Pts',(-8.95065536164289,31.9040933211861,
20.4101139020315));
#203503=CARTESIAN_POINT('Ctrl Pts',(-8.9516458455872,31.9122885914399,20.4086231180945));
#203504=CARTESIAN_POINT('Ctrl Pts',(-8.95266854200072,31.92051646335,20.4073126933839));
#203505=CARTESIAN_POINT('Ctrl Pts',(-8.95597473341402,31.9471156760776,
20.4030763287415));
#203506=CARTESIAN_POINT('Ctrl Pts',(-8.95961561482357,31.9740541533942,
20.4007284007367));
#203507=CARTESIAN_POINT('Ctrl Pts',(-8.96347315065687,32.0010015316074,
20.4003502593641));
#203508=CARTESIAN_POINT('Ctrl Pts',(-8.96383925435913,32.0035590023235,
20.4003143714392));
#203509=CARTESIAN_POINT('Ctrl Pts',(-8.96420732439995,32.0061165709494,
20.4002961838049));
#203510=CARTESIAN_POINT('Ctrl Pts',(-8.96457726037373,32.0086739730584,
20.4002957356702));
#203511=CARTESIAN_POINT('Origin',(-8.96463478852262,32.0086850694645,20.7003205549952));
#203512=CARTESIAN_POINT('Origin',(2.25817193126986,9.43366066764469,-49.0480678039565));
#203513=CARTESIAN_POINT('',(-11.4582745971786,31.2114591187566,22.8512203842024));
#203514=CARTESIAN_POINT('Ctrl Pts',(-10.7471294157069,31.9673959497591,
23.6884579641288));
#203515=CARTESIAN_POINT('Ctrl Pts',(-10.8426663334734,31.914528561196,23.6940076166989));
#203516=CARTESIAN_POINT('Ctrl Pts',(-10.940986746311,31.85067975783,23.6767410956551));
#203517=CARTESIAN_POINT('Ctrl Pts',(-11.1255329343982,31.7119008616874,
23.5984747476833));
#203518=CARTESIAN_POINT('Ctrl Pts',(-11.211284606546,31.6371384066471,23.5372182914192));
#203519=CARTESIAN_POINT('Ctrl Pts',(-11.3486210519073,31.4919974865231,
23.3775738199722));
#203520=CARTESIAN_POINT('Ctrl Pts',(-11.39980654631,31.4219916462176,23.2795300828386));
#203521=CARTESIAN_POINT('Ctrl Pts',(-11.4591791671819,31.3010079571875,
23.0694276118705));
#203522=CARTESIAN_POINT('Ctrl Pts',(-11.4675442285323,31.2501593430294,
22.9579304551388));
#203523=CARTESIAN_POINT('Ctrl Pts',(-11.4582745971786,31.2114591187566,
22.8512203842024));
#203524=CARTESIAN_POINT('Ctrl Pts',(-11.4582745971786,31.2114591187566,
22.8512203842024));
#203525=CARTESIAN_POINT('Ctrl Pts',(-11.4559739246212,31.1982464495104,
22.8159759990774));
#203526=CARTESIAN_POINT('Ctrl Pts',(-11.4512754094641,31.1865883873974,
22.7811603351643));
#203527=CARTESIAN_POINT('Ctrl Pts',(-11.4449849535188,31.1760851937038,
22.7471544037792));
#203528=CARTESIAN_POINT('Origin',(-10.8065062602852,-23.2536994328024,22.5838235679955));
#203529=CARTESIAN_POINT('Ctrl Pts',(-11.609466841645,-22.6444664361632,
22.6289021772602));
#203530=CARTESIAN_POINT('Ctrl Pts',(-11.6093461878105,-22.6442607659188,
22.6503323721209));
#203531=CARTESIAN_POINT('Ctrl Pts',(-11.6092705099113,-22.6455054115808,
22.6722573587247));
#203532=CARTESIAN_POINT('Ctrl Pts',(-11.6091120281578,-22.6481890015364,
22.6946691184237));
#203533=CARTESIAN_POINT('Ctrl Pts',(-11.6089541136812,-22.6508629857248,
22.7170006564235));
#203534=CARTESIAN_POINT('Ctrl Pts',(-11.6087144639732,-22.6549665026144,
22.7398161382288));
#203535=CARTESIAN_POINT('Ctrl Pts',(-11.6082415067544,-22.6605261786848,
22.7630854704673));
#203536=CARTESIAN_POINT('Ctrl Pts',(-11.607949972113,-22.6639532078217,
22.7774288743937));
#203537=CARTESIAN_POINT('Ctrl Pts',(-11.607569289194,-22.6679342310314,
22.791944265485));
#203538=CARTESIAN_POINT('Ctrl Pts',(-11.6070576703338,-22.6724802246184,
22.8066185069358));
#203539=CARTESIAN_POINT('Ctrl Pts',(-11.606327184582,-22.6789709617699,
22.827570283997));
#203540=CARTESIAN_POINT('Ctrl Pts',(-11.6053362614701,-22.686613493634,
22.8488274319525));
#203541=CARTESIAN_POINT('Ctrl Pts',(-11.6039598645115,-22.6954505423831,
22.8703258699309));
#203542=CARTESIAN_POINT('Ctrl Pts',(-11.6032875464643,-22.6997671076889,
22.8808270467537));
#203543=CARTESIAN_POINT('Ctrl Pts',(-11.602522784319,-22.7043684853091,
22.8913853127109));
#203544=CARTESIAN_POINT('Ctrl Pts',(-11.6016479226506,-22.7092580299359,
22.9019900917013));
#203545=CARTESIAN_POINT('Ctrl Pts',(-11.6003149655513,-22.7167078399549,
22.9181477494795));
#203546=CARTESIAN_POINT('Ctrl Pts',(-11.5987281623457,-22.7248288216916,
22.9344149819041));
#203547=CARTESIAN_POINT('Ctrl Pts',(-11.5968264191133,-22.7336391777211,
22.950748679841));
#203548=CARTESIAN_POINT('Ctrl Pts',(-11.5958755474971,-22.7380443557359,
22.9589155288094));
#203549=CARTESIAN_POINT('Ctrl Pts',(-11.5948458962129,-22.7426219516059,
22.9670989260064));
#203550=CARTESIAN_POINT('Ctrl Pts',(-11.5937297392611,-22.7473742193186,
22.9752923258122));
#203551=CARTESIAN_POINT('Ctrl Pts',(-11.5931716607853,-22.749750353175,
22.979389025715));
#203552=CARTESIAN_POINT('Ctrl Pts',(-11.5925919553341,-22.7521701584089,
22.983488221436));
#203553=CARTESIAN_POINT('Ctrl Pts',(-11.5919896608272,-22.7546339222965,
22.9875890388521));
#203554=CARTESIAN_POINT('Ctrl Pts',(-11.5916141714911,-22.7561699101829,
22.9901456173893));
#203555=CARTESIAN_POINT('Ctrl Pts',(-11.5911387003259,-22.7580915834772,
22.9933071919));
#203556=CARTESIAN_POINT('Ctrl Pts',(-11.5907319101056,-22.7597118455385,
22.9959413963225));
#203557=CARTESIAN_POINT('Ctrl Pts',(-11.5904861983997,-22.7606905252984,
22.9975325232232));
#203558=CARTESIAN_POINT('Ctrl Pts',(-11.5902662993068,-22.7615581940611,
22.9989320522675));
#203559=CARTESIAN_POINT('Ctrl Pts',(-11.5901140516462,-22.7621573817316,
22.9998954472661));
#203560=CARTESIAN_POINT('Ctrl Pts',(-11.5900914272662,-22.7622464225059,
23.000038610153));
#203561=CARTESIAN_POINT('Ctrl Pts',(-11.5900687673987,-22.7623355574072,
23.0001818349818));
#203562=CARTESIAN_POINT('Ctrl Pts',(-11.5900460718782,-22.7624247864614,
23.0003251216127));
#203563=CARTESIAN_POINT('Ctrl Pts',(-11.5869952007146,-22.7744195036306,
23.0195865900457));
#203564=CARTESIAN_POINT('Ctrl Pts',(-11.5833034053437,-22.7881154353173,
23.0399676820394));
#203565=CARTESIAN_POINT('Ctrl Pts',(-11.5786217228971,-22.8036495222506,
23.0611878218692));
#203566=CARTESIAN_POINT('Ctrl Pts',(-11.5741622124155,-22.8184464300481,
23.081400947614));
#203567=CARTESIAN_POINT('Ctrl Pts',(-11.5688044475403,-22.8349128946376,
23.1023748259888));
#203568=CARTESIAN_POINT('Ctrl Pts',(-11.5622117935781,-22.8531539810695,
23.1238415151376));
#203569=CARTESIAN_POINT('Ctrl Pts',(-11.5610559008971,-22.8563521981183,
23.127605278413));
#203570=CARTESIAN_POINT('Ctrl Pts',(-11.5598619563022,-22.8596048954458,
23.1313841355472));
#203571=CARTESIAN_POINT('Ctrl Pts',(-11.5586280264157,-22.862912529313,
23.1351765727391));
#203572=CARTESIAN_POINT('Ctrl Pts',(-11.5530670050573,-22.8778192292663,
23.1522681631568));
#203573=CARTESIAN_POINT('Ctrl Pts',(-11.5467014866412,-22.8938375666073,
23.1696254221272));
#203574=CARTESIAN_POINT('Ctrl Pts',(-11.5393833474637,-22.9109832137231,
23.1870850351305));
#203575=CARTESIAN_POINT('Ctrl Pts',(-11.5363612549169,-22.9180636656113,
23.1942951421053));
#203576=CARTESIAN_POINT('Ctrl Pts',(-11.5331765348776,-22.9253358197839,
23.2015225739131));
#203577=CARTESIAN_POINT('Ctrl Pts',(-11.5298180227473,-22.9327982844434,
23.2087552761534));
#203578=CARTESIAN_POINT('Ctrl Pts',(-11.5240723691748,-22.9455648712734,
23.2211287915239));
#203579=CARTESIAN_POINT('Ctrl Pts',(-11.5178195208748,-22.9588901989529,
23.23351812877));
#203580=CARTESIAN_POINT('Ctrl Pts',(-11.5110088103107,-22.9727643996578,
23.2458635415838));
#203581=CARTESIAN_POINT('Ctrl Pts',(-11.5076034550287,-22.9797015000103,
23.2520362479906));
#203582=CARTESIAN_POINT('Ctrl Pts',(-11.5040586222097,-22.9867758097874,
23.2581980617071));
#203583=CARTESIAN_POINT('Ctrl Pts',(-11.5003682948767,-22.9939853024054,
23.2643413418491));
#203584=CARTESIAN_POINT('Ctrl Pts',(-11.4984828371662,-22.9976687679138,
23.2674800593304));
#203585=CARTESIAN_POINT('Ctrl Pts',(-11.4967581705438,-23.0010020251859,
23.2702892953904));
#203586=CARTESIAN_POINT('Ctrl Pts',(-11.4948927024697,-23.0045744455101,
23.2732695916056));
#203587=CARTESIAN_POINT('Ctrl Pts',(-11.4931069680882,-23.0079941737202,
23.2761225042298));
#203588=CARTESIAN_POINT('Ctrl Pts',(-11.4911925751569,-23.0116331380954,
23.2791325276001));
#203589=CARTESIAN_POINT('Ctrl Pts',(-11.4888548758925,-23.0160173437772,
23.2827082197085));
#203590=CARTESIAN_POINT('Ctrl Pts',(-11.4887776293885,-23.0161622146624,
23.2828263742201));
#203591=CARTESIAN_POINT('Ctrl Pts',(-11.4887003662601,-23.0163070439237,
23.2829444471216));
#203592=CARTESIAN_POINT('Ctrl Pts',(-11.4886230866048,-23.0164518315079,
23.2830624385089));
#203593=CARTESIAN_POINT('Ctrl Pts',(-11.4777034924088,-23.0369102776038,
23.2997345893059));
#203594=CARTESIAN_POINT('Ctrl Pts',(-11.4664561605018,-23.0565337902949,
23.3147826154356));
#203595=CARTESIAN_POINT('Ctrl Pts',(-11.4551309506444,-23.0752266921173,
23.3284356535483));
#203596=CARTESIAN_POINT('Ctrl Pts',(-11.443261531801,-23.0948178417666,
23.3427447595061));
#203597=CARTESIAN_POINT('Ctrl Pts',(-11.4313062309868,-23.1133870369567,
23.355521182192));
#203598=CARTESIAN_POINT('Ctrl Pts',(-11.4195269602281,-23.1308588946075,
23.3669883039185));
#203599=CARTESIAN_POINT('Ctrl Pts',(-11.4071938110505,-23.1491523043806,
23.3789946263632));
#203600=CARTESIAN_POINT('Ctrl Pts',(-11.3950537391578,-23.1662429165569,
23.3895652806835));
#203601=CARTESIAN_POINT('Ctrl Pts',(-11.3833820620817,-23.1820782111711,
23.3989194675357));
#203602=CARTESIAN_POINT('Ctrl Pts',(-11.379650413497,-23.187141044417,23.4019101721192));
#203603=CARTESIAN_POINT('Ctrl Pts',(-11.3759664460276,-23.1920758000329,
23.404776276022));
#203604=CARTESIAN_POINT('Ctrl Pts',(-11.3723385713674,-23.1968814122867,
23.4075242641543));
#203605=CARTESIAN_POINT('Ctrl Pts',(-11.3610949250987,-23.2117751474201,
23.4160409328387));
#203606=CARTESIAN_POINT('Ctrl Pts',(-11.3503644086266,-23.2254407612812,
23.4234371554414));
#203607=CARTESIAN_POINT('Ctrl Pts',(-11.3403109084485,-23.237861990839,
23.4298997861846));
#203608=CARTESIAN_POINT('Ctrl Pts',(-11.334168561538,-23.2454509399261,
23.4338482339169));
#203609=CARTESIAN_POINT('Ctrl Pts',(-11.3282784355704,-23.2525763882049,
23.437447863095));
#203610=CARTESIAN_POINT('Ctrl Pts',(-11.3226729521477,-23.2592415304471,
23.4407372373607));
#203611=CARTESIAN_POINT('Ctrl Pts',(-11.3152828166104,-23.2680286948773,
23.4450738698728));
#203612=CARTESIAN_POINT('Ctrl Pts',(-11.308385975084,-23.2760126095139,
23.4488710803574));
#203613=CARTESIAN_POINT('Ctrl Pts',(-11.3020390309818,-23.2831957753062,
23.4522059360342));
#203614=CARTESIAN_POINT('Ctrl Pts',(-11.2988655589308,-23.2867873582023,
23.4538733638727));
#203615=CARTESIAN_POINT('Ctrl Pts',(-11.2958293305057,-23.2901787794037,
23.4554250216948));
#203616=CARTESIAN_POINT('Ctrl Pts',(-11.292936123221,-23.2933704699326,
23.4568694013955));
#203617=CARTESIAN_POINT('Ctrl Pts',(-11.2914895195787,-23.294966315197,
23.4575915912459));
#203618=CARTESIAN_POINT('Ctrl Pts',(-11.2900786680973,-23.2965122309413,
23.4582869476044));
#203619=CARTESIAN_POINT('Ctrl Pts',(-11.2887042057452,-23.2980082738985,
23.4589564571897));
#203620=CARTESIAN_POINT('Ctrl Pts',(-11.288016974569,-23.2987562953772,
23.4592912119824));
#203621=CARTESIAN_POINT('Ctrl Pts',(-11.287338840481,-23.2994918488944,
23.4596195041852));
#203622=CARTESIAN_POINT('Ctrl Pts',(-11.2866698802575,-23.3002149421502,
23.4599414518634));
#203623=CARTESIAN_POINT('Ctrl Pts',(-11.2863354001457,-23.3005764887781,
23.4601024257025));
#203624=CARTESIAN_POINT('Ctrl Pts',(-11.286245593643,-23.3006747840705,
23.4601458045774));
#203625=CARTESIAN_POINT('Ctrl Pts',(-11.2860369581096,-23.3008999726933,
23.4602458749657));
#203626=CARTESIAN_POINT('Ctrl Pts',(-11.2858283225763,-23.301125161316,
23.460345945354));
#203627=CARTESIAN_POINT('Ctrl Pts',(-11.285500926147,-23.3014771738177,
23.4605030110776));
#203628=CARTESIAN_POINT('Ctrl Pts',(-11.2846905961288,-23.3023468494339,
23.4608883758446));
#203629=CARTESIAN_POINT('Ctrl Pts',(-11.2846572977964,-23.302382586414,
23.4609042113731));
#203630=CARTESIAN_POINT('Ctrl Pts',(-11.2846239992838,-23.3024183209458,
23.4609200431288));
#203631=CARTESIAN_POINT('Ctrl Pts',(-11.2845907005909,-23.3024540530276,
23.460935871112));
#203632=CARTESIAN_POINT('Ctrl Pts',(-11.2715173758209,-23.316482745103,
23.4671500599314));
#203633=CARTESIAN_POINT('Ctrl Pts',(-11.2584173284918,-23.3301287283082,
23.4727814459672));
#203634=CARTESIAN_POINT('Ctrl Pts',(-11.2452893172536,-23.3432625640707,
23.4778889914717));
#203635=CARTESIAN_POINT('Ctrl Pts',(-11.2313411032703,-23.3572169664788,
23.4833156426478));
#203636=CARTESIAN_POINT('Ctrl Pts',(-11.2173597879182,-23.37059388666,23.4881516057144));
#203637=CARTESIAN_POINT('Ctrl Pts',(-11.2033433753564,-23.3833005907382,
23.4924799563304));
#203638=CARTESIAN_POINT('Ctrl Pts',(-11.1886438126709,-23.3966266106667,
23.4970192677215));
#203639=CARTESIAN_POINT('Ctrl Pts',(-11.1739047793848,-23.4092162022863,
23.5010010531211));
#203640=CARTESIAN_POINT('Ctrl Pts',(-11.1591439367291,-23.42101780341,23.504522659808));
#203641=CARTESIAN_POINT('Ctrl Pts',(-11.1427806036676,-23.4341006289878,
23.5084265848395));
#203642=CARTESIAN_POINT('Ctrl Pts',(-11.1263909948883,-23.4462152461706,
23.5117658944875));
#203643=CARTESIAN_POINT('Ctrl Pts',(-11.1100283086932,-23.4573511104677,
23.5146609030744));
#203644=CARTESIAN_POINT('Ctrl Pts',(-11.0934242908216,-23.4686512165507,
23.5175986098631));
#203645=CARTESIAN_POINT('Ctrl Pts',(-11.0768503991322,-23.4789443095874,
23.5200792209273));
#203646=CARTESIAN_POINT('Ctrl Pts',(-11.0603659815167,-23.4882687324178,
23.5222062431803));
#203647=CARTESIAN_POINT('Ctrl Pts',(-11.0444968235557,-23.4972451331765,
23.5242538770675));
#203648=CARTESIAN_POINT('Ctrl Pts',(-11.0287120975477,-23.505324734239,
23.5259737922774));
#203649=CARTESIAN_POINT('Ctrl Pts',(-11.0130385030054,-23.5125740594771,
23.5274358043892));
#203650=CARTESIAN_POINT('Ctrl Pts',(-10.9992785305003,-23.5189382993896,
23.5287193163754));
#203651=CARTESIAN_POINT('Ctrl Pts',(-10.9856039458534,-23.5246633776792,
23.5298037681193));
#203652=CARTESIAN_POINT('Ctrl Pts',(-10.9720064147233,-23.5298083123087,
23.5307215010433));
#203653=CARTESIAN_POINT('Origin',(-9.71884523041879,-23.3699504444309,22.7422468892838));
#203654=CARTESIAN_POINT('Ctrl Pts',(-8.85530674329189,-23.874230412072,
22.7471619731606));
#203655=CARTESIAN_POINT('Ctrl Pts',(-8.90059361999967,-23.9493752159385,
22.9926972266227));
#203656=CARTESIAN_POINT('Ctrl Pts',(-9.03806182476664,-23.9704866302031,
23.2360936858323));
#203657=CARTESIAN_POINT('Ctrl Pts',(-9.42027060637159,-23.8927070517573,
23.5822312403063));
#203658=CARTESIAN_POINT('Ctrl Pts',(-9.66269514615895,-23.7942879111577,
23.6828744256803));
#203659=CARTESIAN_POINT('Ctrl Pts',(-9.88953788699305,-23.6656011915935,
23.6884475314532));
#203660=CARTESIAN_POINT('Ctrl Pts',(-10.0970101506876,-24.0351655103356,
23.5307215167268));
#203661=CARTESIAN_POINT('Ctrl Pts',(-10.0902616259234,-24.0407225654476,
23.5301601519346));
#203662=CARTESIAN_POINT('Ctrl Pts',(-10.0834285702848,-24.0461287447969,
23.5295422269727));
#203663=CARTESIAN_POINT('Ctrl Pts',(-10.0764122534288,-24.0514028010389,
23.528874877934));
#203664=CARTESIAN_POINT('Ctrl Pts',(-10.0695024623386,-24.0565967835198,
23.5282176609729));
#203665=CARTESIAN_POINT('Ctrl Pts',(-10.0624145493239,-24.0616628819174,
23.5275121297419));
#203666=CARTESIAN_POINT('Ctrl Pts',(-10.0551000888552,-24.0666005794124,
23.5267528673452));
#203667=CARTESIAN_POINT('Ctrl Pts',(-10.0471065505485,-24.0719966949894,
23.5259231146821));
#203668=CARTESIAN_POINT('Ctrl Pts',(-10.0388425915814,-24.0772383718953,
23.5250291036438));
#203669=CARTESIAN_POINT('Ctrl Pts',(-10.0303060321,-24.0823047158332,23.5240530717642));
#203670=CARTESIAN_POINT('Ctrl Pts',(-10.022791097205,-24.0867647380392,
23.5231938478524));
#203671=CARTESIAN_POINT('Ctrl Pts',(-10.0150675914866,-24.091086117989,
23.5222710188702));
#203672=CARTESIAN_POINT('Ctrl Pts',(-10.0071532257164,-24.0952707084223,
23.5212656039689));
#203673=CARTESIAN_POINT('Ctrl Pts',(-9.9998228232379,-24.0991465378916,
23.5203343738366));
#203674=CARTESIAN_POINT('Ctrl Pts',(-9.99232964513628,-24.1029038516569,
23.5193321990972));
#203675=CARTESIAN_POINT('Ctrl Pts',(-9.98468066665574,-24.1065863465275,
23.5182382591885));
#203676=CARTESIAN_POINT('Ctrl Pts',(-9.97597674100692,-24.1107767311178,
23.5169934430796));
#203677=CARTESIAN_POINT('Ctrl Pts',(-9.96706917553822,-24.1148703982789,
23.5156291204973));
#203678=CARTESIAN_POINT('Ctrl Pts',(-9.95795936914385,-24.1190053439005,
23.5141115899794));
#203679=CARTESIAN_POINT('Ctrl Pts',(-9.95359093161095,-24.1209881798542,
23.513383886559));
#203680=CARTESIAN_POINT('Ctrl Pts',(-9.94917601569826,-24.1229815416426,
23.5126209776337));
#203681=CARTESIAN_POINT('Ctrl Pts',(-9.94471897208502,-24.1250022714592,
23.5118201988148));
#203682=CARTESIAN_POINT('Ctrl Pts',(-9.92371053056829,-24.1345270569126,
23.5080456979469));
#203683=CARTESIAN_POINT('Ctrl Pts',(-9.90166477891748,-24.1435923380961,
23.5036171832714));
#203684=CARTESIAN_POINT('Ctrl Pts',(-9.87863301826162,-24.1520987997323,
23.4983940700431));
#203685=CARTESIAN_POINT('Ctrl Pts',(-9.86919729005408,-24.1555837551905,
23.4962542476667));
#203686=CARTESIAN_POINT('Ctrl Pts',(-9.85959638153337,-24.1589746322663,
23.4939806929496));
#203687=CARTESIAN_POINT('Ctrl Pts',(-9.84983515198506,-24.1622634183714,
23.4915618257343));
#203688=CARTESIAN_POINT('Ctrl Pts',(-9.83304139719045,-24.1679216264022,
23.4874002738833));
#203689=CARTESIAN_POINT('Ctrl Pts',(-9.81577256901894,-24.1732782172399,
23.4828094201959));
#203690=CARTESIAN_POINT('Ctrl Pts',(-9.79806345857901,-24.1782900854428,
23.4777201786277));
#203691=CARTESIAN_POINT('Ctrl Pts',(-9.78920890335906,-24.1807960195443,
23.4751755578436));
#203692=CARTESIAN_POINT('Ctrl Pts',(-9.7802443767542,-24.1832157674462,
23.4725060922459));
#203693=CARTESIAN_POINT('Ctrl Pts',(-9.77117582085655,-24.1855435948784,
23.4697017608882));
#203694=CARTESIAN_POINT('Ctrl Pts',(-9.76664154290768,-24.1867075085945,
23.4682995952093));
#203695=CARTESIAN_POINT('Ctrl Pts',(-9.762081268251,-24.187848443241,23.4668636951681));
#203696=CARTESIAN_POINT('Ctrl Pts',(-9.75749583893812,-24.1889656807167,
23.4653927044113));
#203697=CARTESIAN_POINT('Ctrl Pts',(-9.7552031242817,-24.1895242994546,
23.464657209033));
#203698=CARTESIAN_POINT('Ctrl Pts',(-9.75290412181865,-24.1900769940252,
23.4639129397724));
#203699=CARTESIAN_POINT('Ctrl Pts',(-9.75059894514618,-24.1906236741587,
23.4631597207332));
#203700=CARTESIAN_POINT('Ctrl Pts',(-9.74875777459427,-24.1910603137338,
23.4625581162095));
#203701=CARTESIAN_POINT('Ctrl Pts',(-9.746025110763,-24.1916994481009,23.4616570865377));
#203702=CARTESIAN_POINT('Ctrl Pts',(-9.74452778891548,-24.192046160236,
23.4611598663821));
#203703=CARTESIAN_POINT('Ctrl Pts',(-9.74424259837231,-24.1921121974894,
23.4610651623033));
#203704=CARTESIAN_POINT('Ctrl Pts',(-9.74400220375819,-24.1921677498477,
23.4609852262986));
#203705=CARTESIAN_POINT('Ctrl Pts',(-9.74382128092116,-24.1922095184947,
23.460925034365));
#203706=CARTESIAN_POINT('Ctrl Pts',(-9.74376281534857,-24.1922230161157,
23.4609055832226));
#203707=CARTESIAN_POINT('Ctrl Pts',(-9.74371056025373,-24.1922350742797,
23.4608881938402));
#203708=CARTESIAN_POINT('Ctrl Pts',(-9.74366501094703,-24.192245581238,
23.4608730337299));
#203709=CARTESIAN_POINT('Ctrl Pts',(-9.73409366488407,-24.1944534246004,
23.4576874163804));
#203710=CARTESIAN_POINT('Ctrl Pts',(-9.72288152877751,-24.1968724905095,
23.4538412098145));
#203711=CARTESIAN_POINT('Ctrl Pts',(-9.71005526837876,-24.1993941338845,
23.4491882523917));
#203712=CARTESIAN_POINT('Ctrl Pts',(-9.69731850690344,-24.2018981817671,
23.4445677623186));
#203713=CARTESIAN_POINT('Ctrl Pts',(-9.68298897979855,-24.2045021333877,
23.4391511281088));
#203714=CARTESIAN_POINT('Ctrl Pts',(-9.66712696900524,-24.2070822063929,
23.43276248885));
#203715=CARTESIAN_POINT('Ctrl Pts',(-9.65242511394113,-24.2094735715149,
23.4268411179933));
#203716=CARTESIAN_POINT('Ctrl Pts',(-9.63640607994725,-24.2118434533218,
23.4200837672273));
#203717=CARTESIAN_POINT('Ctrl Pts',(-9.61915912152902,-24.2140940079449,
23.4123339898998));
#203718=CARTESIAN_POINT('Ctrl Pts',(-9.61570547142076,-24.2145446745511,
23.4107821209466));
#203719=CARTESIAN_POINT('Ctrl Pts',(-9.61220274362577,-24.214990584183,
23.4091904271574));
#203720=CARTESIAN_POINT('Ctrl Pts',(-9.60865191335233,-24.2154310052898,
23.4075576190456));
#203721=CARTESIAN_POINT('Ctrl Pts',(-9.59076779737173,-24.2176492307606,
23.3993338157666));
#203722=CARTESIAN_POINT('Ctrl Pts',(-9.57164411219281,-24.2197103710882,
23.3900619246177));
#203723=CARTESIAN_POINT('Ctrl Pts',(-9.55140402244114,-24.2214486351606,
23.379547765218));
#203724=CARTESIAN_POINT('Ctrl Pts',(-9.53787276820873,-24.2226107294682,
23.3725186578563));
#203725=CARTESIAN_POINT('Ctrl Pts',(-9.52384331792706,-24.223628326573,
23.3649338135011));
#203726=CARTESIAN_POINT('Ctrl Pts',(-9.50936355082324,-24.2244510358484,
23.3567282517751));
#203727=CARTESIAN_POINT('Ctrl Pts',(-9.49129422822859,-24.2254776959592,
23.3464885192687));
#203728=CARTESIAN_POINT('Ctrl Pts',(-9.47252334690909,-24.2261978885883,
23.3352828407418));
#203729=CARTESIAN_POINT('Ctrl Pts',(-9.45317641933228,-24.2264944500526,
23.3229774090057));
#203730=CARTESIAN_POINT('Ctrl Pts',(-9.44350295554386,-24.2266427307847,
23.3168246931377));
#203731=CARTESIAN_POINT('Ctrl Pts',(-9.43368604565921,-24.226684897436,
23.3103969002436));
#203732=CARTESIAN_POINT('Ctrl Pts',(-9.4237451748127,-24.2266050745597,
23.30367674554));
#203733=CARTESIAN_POINT('Ctrl Pts',(-9.41879032568705,-24.2265652882759,
23.300327204723));
#203734=CARTESIAN_POINT('Ctrl Pts',(-9.41337487191281,-24.226487875853,
23.296609796378));
#203735=CARTESIAN_POINT('Ctrl Pts',(-9.4081477195746,-24.2263781879524,
23.2929590080728));
#203736=CARTESIAN_POINT('Ctrl Pts',(-9.40310984878605,-24.2262724719843,
23.2894404192566));
#203737=CARTESIAN_POINT('Ctrl Pts',(-9.39824662622791,-24.2261372605943,
23.28598426282));
#203738=CARTESIAN_POINT('Ctrl Pts',(-9.39411528965244,-24.2260009745771,
23.2830121392353));
#203739=CARTESIAN_POINT('Ctrl Pts',(-9.39393310001161,-24.2259949644397,
23.2828810702414));
#203740=CARTESIAN_POINT('Ctrl Pts',(-9.3937523304434,-24.2259889552015,
23.2827509468502));
#203741=CARTESIAN_POINT('Ctrl Pts',(-9.39357302791264,-24.2259829500624,
23.2826218063015));
#203742=CARTESIAN_POINT('Ctrl Pts',(-9.37243191235943,-24.2252748990439,
23.2673951653201));
#203743=CARTESIAN_POINT('Ctrl Pts',(-9.35246919650239,-24.2241416730615,
23.2519964039101));
#203744=CARTESIAN_POINT('Ctrl Pts',(-9.33368135634262,-24.2227123469567,
23.2365558279206));
#203745=CARTESIAN_POINT('Ctrl Pts',(-9.31444666242736,-24.2212490254734,
23.2207480101774));
#203746=CARTESIAN_POINT('Ctrl Pts',(-9.29644307650803,-24.2194752909756,
23.2048964573481));
#203747=CARTESIAN_POINT('Ctrl Pts',(-9.27962893403382,-24.2174924059391,
23.1891259236244));
#203748=CARTESIAN_POINT('Ctrl Pts',(-9.26211984775061,-24.2154275664596,
23.1727035793911));
#203749=CARTESIAN_POINT('Ctrl Pts',(-9.24590023636028,-24.2131359031449,
23.1563691532196));
#203750=CARTESIAN_POINT('Ctrl Pts',(-9.23088727668345,-24.2106923341446,
23.1402460906928));
#203751=CARTESIAN_POINT('Ctrl Pts',(-9.22929738993939,-24.2104335578576,
23.1385386429984));
#203752=CARTESIAN_POINT('Ctrl Pts',(-9.22772100688484,-24.2101730433451,
23.1368335498723));
#203753=CARTESIAN_POINT('Ctrl Pts',(-9.22615800940352,-24.2099108554618,
23.1351309467669));
#203754=CARTESIAN_POINT('Ctrl Pts',(-9.20693867904257,-24.2066868735907,
23.1141949619381));
#203755=CARTESIAN_POINT('Ctrl Pts',(-9.18976576279413,-24.2032532703648,
23.093658108309));
#203756=CARTESIAN_POINT('Ctrl Pts',(-9.17442499161015,-24.1998237454512,
23.0737883872838));
#203757=CARTESIAN_POINT('Ctrl Pts',(-9.17207006455589,-24.1992972868459,
23.0707382313926));
#203758=CARTESIAN_POINT('Ctrl Pts',(-9.16975827130082,-24.1987708393893,
23.0677037640798));
#203759=CARTESIAN_POINT('Ctrl Pts',(-9.16748880012099,-24.198245088502,
23.064685918628));
#203760=CARTESIAN_POINT('Ctrl Pts',(-9.15896202280832,-24.1962697557561,
23.0533473758163));
#203761=CARTESIAN_POINT('Ctrl Pts',(-9.151031947666,-24.1943053306464,23.0422427871948));
#203762=CARTESIAN_POINT('Ctrl Pts',(-9.1436519752823,-24.1923896124139,
23.0314135792448));
#203763=CARTESIAN_POINT('Ctrl Pts',(-9.13996198909047,-24.1914317532976,
23.0259989752699));
#203764=CARTESIAN_POINT('Ctrl Pts',(-9.13640954930216,-24.1904860832515,
23.0206531661484));
#203765=CARTESIAN_POINT('Ctrl Pts',(-9.13298872830687,-24.1895571315604,
23.0153805414147));
#203766=CARTESIAN_POINT('Ctrl Pts',(-9.13127831780921,-24.1890926557148,
23.0127442290478));
#203767=CARTESIAN_POINT('Ctrl Pts',(-9.12960081500915,-24.1886323602194,
23.0101262085402));
#203768=CARTESIAN_POINT('Ctrl Pts',(-9.12795549271174,-24.1881768065385,
23.0075269943442));
#203769=CARTESIAN_POINT('Ctrl Pts',(-9.1268581435478,-24.1878729746074,
23.0057934461334));
#203770=CARTESIAN_POINT('Ctrl Pts',(-9.12620253583649,-24.1876897867033,
23.0047503699975));
#203771=CARTESIAN_POINT('Ctrl Pts',(-9.12513162077812,-24.1873904733318,
23.0030342025201));
#203772=CARTESIAN_POINT('Ctrl Pts',(-9.12465998228819,-24.1872586536273,
23.0022783903469));
#203773=CARTESIAN_POINT('Ctrl Pts',(-9.12410814832474,-24.1871042557304,
23.0013917846454));
#203774=CARTESIAN_POINT('Ctrl Pts',(-9.12340569518646,-24.1869066569159,
23.0002560461981));
#203775=CARTESIAN_POINT('Ctrl Pts',(-9.12331166337996,-24.1868802059365,
23.0001040139385));
#203776=CARTESIAN_POINT('Ctrl Pts',(-9.12321493684725,-24.1868529802595,
22.9999475146539));
#203777=CARTESIAN_POINT('Ctrl Pts',(-9.12311535102659,-24.1868249298881,
22.9997862616528));
#203778=CARTESIAN_POINT('Ctrl Pts',(-9.11102269130588,-24.183418786384,
22.9802053850046));
#203779=CARTESIAN_POINT('Ctrl Pts',(-9.10004793295737,-24.1799846410666,
22.9606224338879));
#203780=CARTESIAN_POINT('Ctrl Pts',(-9.09013066957007,-24.1766622747779,
22.9411465283008));
#203781=CARTESIAN_POINT('Ctrl Pts',(-9.07960737089267,-24.1731368815916,
22.9204804671606));
#203782=CARTESIAN_POINT('Ctrl Pts',(-9.07027439971364,-24.1697368887705,
22.8999347565609));
#203783=CARTESIAN_POINT('Ctrl Pts',(-9.06205304706325,-24.1665816621473,
22.8796019693131));
#203784=CARTESIAN_POINT('Ctrl Pts',(-9.05294234436549,-24.163085116879,
22.8570696698839));
#203785=CARTESIAN_POINT('Ctrl Pts',(-9.04519625753357,-24.1598888575427,
22.8347988746979));
#203786=CARTESIAN_POINT('Ctrl Pts',(-9.03870699208669,-24.1571043394136,
22.8128714114919));
#203787=CARTESIAN_POINT('Ctrl Pts',(-9.03181740589791,-24.1541480452379,
22.7895912499859));
#203788=CARTESIAN_POINT('Ctrl Pts',(-9.0263438343104,-24.1516550435465,
22.7666977093173));
#203789=CARTESIAN_POINT('Ctrl Pts',(-9.0221661096084,-24.1497137394532,
22.7442447393575));
#203790=CARTESIAN_POINT('Ctrl Pts',(-9.01763388922067,-24.1476077083912,
22.7198865502772));
#203791=CARTESIAN_POINT('Ctrl Pts',(-9.01462584667353,-24.1461500853809,
22.6960465278404));
#203792=CARTESIAN_POINT('Ctrl Pts',(-9.01301148618181,-24.1454160942612,
22.6727490089401));
#203793=CARTESIAN_POINT('Ctrl Pts',(-9.01198363181922,-24.1449487661903,
22.6579156079977));
#203794=CARTESIAN_POINT('Ctrl Pts',(-9.01152126917206,-24.1447740896202,
22.6433012553619));
#203795=CARTESIAN_POINT('Ctrl Pts',(-9.01159743958531,-24.1449070003084,
22.6289050300685));
#203796=CARTESIAN_POINT('Origin',(8.35460800556127,-1.12930106820187,-49.1064570610088));
#203797=CARTESIAN_POINT('',(8.90285148337384,-2.07931977141214,28.2003016695781));
#203798=CARTESIAN_POINT('Ctrl Pts',(14.8872269504926,-12.448207265567,27.0955462203526));
#203799=CARTESIAN_POINT('Ctrl Pts',(14.08171523644,-11.0525285890511,27.3719124075638));
#203800=CARTESIAN_POINT('Ctrl Pts',(13.2870498329727,-9.67564289114042,
27.5916109252609));
#203801=CARTESIAN_POINT('Ctrl Pts',(11.3573345473613,-6.33210060756717,
28.0094454117067));
#203802=CARTESIAN_POINT('Ctrl Pts',(10.1435339292758,-4.22899569844925,
28.1650857519479));
#203803=CARTESIAN_POINT('Ctrl Pts',(8.9028541239629,-2.07931827177918,28.2003016692834));
#203804=CARTESIAN_POINT('',(8.04019695060838,-2.5711540525252,27.3183908071837));
#203805=CARTESIAN_POINT('Ctrl Pts',(8.04019745497815,-2.57115376085853,
27.3183907378941));
#203806=CARTESIAN_POINT('Ctrl Pts',(8.0440741114771,-2.56902936681228,27.3555516313401));
#203807=CARTESIAN_POINT('Ctrl Pts',(8.04968714020487,-2.56590364487817,
27.3917707228598));
#203808=CARTESIAN_POINT('Ctrl Pts',(8.05680688982996,-2.56190746505637,
27.4268681015274));
#203809=CARTESIAN_POINT('Ctrl Pts',(8.06406844357869,-2.55783169328155,
27.4626645150328));
#203810=CARTESIAN_POINT('Ctrl Pts',(8.07289684758539,-2.55285072811034,
27.4972942083918));
#203811=CARTESIAN_POINT('Ctrl Pts',(8.08304629868515,-2.54710555945071,
27.5306204079904));
#203812=CARTESIAN_POINT('Ctrl Pts',(8.09350775210251,-2.54118377967001,
27.5649710818595));
#203813=CARTESIAN_POINT('Ctrl Pts',(8.10537223720529,-2.53445037167336,
27.5979370167383));
#203814=CARTESIAN_POINT('Ctrl Pts',(8.11837585308493,-2.52705759660314,
27.6294235812767));
#203815=CARTESIAN_POINT('Ctrl Pts',(8.13161837928611,-2.51952899698339,
27.6614886360848));
#203816=CARTESIAN_POINT('Ctrl Pts',(8.14604184858756,-2.51131683310222,
27.6920197911204));
#203817=CARTESIAN_POINT('Ctrl Pts',(8.16137998779118,-2.50257559289728,
27.720969747924));
#203818=CARTESIAN_POINT('Ctrl Pts',(8.1771273933965,-2.49360111084483,27.750692174223));
#203819=CARTESIAN_POINT('Ctrl Pts',(8.19383853113533,-2.48406917887874,
27.7787482445313));
#203820=CARTESIAN_POINT('Ctrl Pts',(8.21124469837328,-2.4741365603725,27.8051366137136));
#203821=CARTESIAN_POINT('Ctrl Pts',(8.21360357172775,-2.47279049786406,
27.8087127496935));
#203822=CARTESIAN_POINT('Ctrl Pts',(8.21597524326005,-2.4714370582429,27.8122583256208));
#203823=CARTESIAN_POINT('Ctrl Pts',(8.21835907658339,-2.47007661398458,
27.8157734003763));
#203824=CARTESIAN_POINT('Ctrl Pts',(8.23650716698818,-2.45971957049969,
27.8425336162935));
#203825=CARTESIAN_POINT('Ctrl Pts',(8.25535723783499,-2.44895697946058,
27.8675226031832));
#203826=CARTESIAN_POINT('Ctrl Pts',(8.27464290010104,-2.43794172348158,
27.8907908916337));
#203827=CARTESIAN_POINT('Ctrl Pts',(8.29466952014188,-2.4265032598654,27.9149531509002));
#203828=CARTESIAN_POINT('Ctrl Pts',(8.31516550935779,-2.41479254530155,
27.9372604226139));
#203829=CARTESIAN_POINT('Ctrl Pts',(8.33586669233323,-2.40296172128616,
27.9578104836946));
#203830=CARTESIAN_POINT('Ctrl Pts',(8.3570282390342,-2.39086779722348,27.9788175477731));
#203831=CARTESIAN_POINT('Ctrl Pts',(8.37840405435099,-2.37864846069762,
27.9979890070784));
#203832=CARTESIAN_POINT('Ctrl Pts',(8.39975061680219,-2.36644442466965,
28.015462839583));
#203833=CARTESIAN_POINT('Ctrl Pts',(8.42185733951633,-2.35380579767382,
28.0335589227727));
#203834=CARTESIAN_POINT('Ctrl Pts',(8.44393254713785,-2.34118367210522,
28.0498349435672));
#203835=CARTESIAN_POINT('Ctrl Pts',(8.46574922966106,-2.32870963898382,
28.0644700398563));
#203836=CARTESIAN_POINT('Ctrl Pts',(8.47673827485224,-2.32242647867558,
28.0718417259194));
#203837=CARTESIAN_POINT('Ctrl Pts',(8.4876624172294,-2.31618049910943,28.0787974283725));
#203838=CARTESIAN_POINT('Ctrl Pts',(8.49849670916352,-2.30998619533204,
28.0853616435802));
#203839=CARTESIAN_POINT('Ctrl Pts',(8.52174615889711,-2.29669375728601,
28.0994478794358));
#203840=CARTESIAN_POINT('Ctrl Pts',(8.54457807052149,-2.28364052257422,
28.111730935874));
#203841=CARTESIAN_POINT('Ctrl Pts',(8.5667850159451,-2.27094631975989,28.1224614547843));
#203842=CARTESIAN_POINT('Ctrl Pts',(8.58914431853131,-2.25816502470098,
28.1332655935187));
#203843=CARTESIAN_POINT('Ctrl Pts',(8.61087044278969,-2.2457474899173,28.1424965712614));
#203844=CARTESIAN_POINT('Ctrl Pts',(8.63180149719389,-2.23378726226435,
28.1504116897032));
#203845=CARTESIAN_POINT('Ctrl Pts',(8.65361590984196,-2.22132227429252,
28.1586608517623));
#203846=CARTESIAN_POINT('Ctrl Pts',(8.67456696146234,-2.20935388419836,
28.1654814817688));
#203847=CARTESIAN_POINT('Ctrl Pts',(8.69452086151844,-2.19795925061514,
28.1711548274188));
#203848=CARTESIAN_POINT('Ctrl Pts',(8.71246734284043,-2.1877109493709,28.1762574184638));
#203849=CARTESIAN_POINT('Ctrl Pts',(8.72960817153646,-2.17792621670734,
28.1804320691964));
#203850=CARTESIAN_POINT('Ctrl Pts',(8.74587487005982,-2.1686443076264,28.1838702169347));
#203851=CARTESIAN_POINT('Ctrl Pts',(8.76497930983745,-2.15774316054953,
28.1879081528637));
#203852=CARTESIAN_POINT('Ctrl Pts',(8.78287754763351,-2.14753550340981,
28.1909313143187));
#203853=CARTESIAN_POINT('Ctrl Pts',(8.79949760566003,-2.13806371662788,
28.1932204437775));
#203854=CARTESIAN_POINT('Ctrl Pts',(8.81639619123304,-2.12843319673389,
28.1955479356542));
#203855=CARTESIAN_POINT('Ctrl Pts',(8.83197403831004,-2.11956305475973,
28.1971170101045));
#203856=CARTESIAN_POINT('Ctrl Pts',(8.84618804909805,-2.11147839884,28.1981833341428));
#203857=CARTESIAN_POINT('Ctrl Pts',(8.86065628676225,-2.10324914356332,
28.1992687300837));
#203858=CARTESIAN_POINT('Ctrl Pts',(8.87371208061961,-2.09583337370745,
28.1998335543762));
#203859=CARTESIAN_POINT('Ctrl Pts',(8.88533378013332,-2.08924307635414,
28.200101205289));
#203860=CARTESIAN_POINT('Ctrl Pts',(8.89158856448359,-2.08569618644355,
28.2002452546803));
#203861=CARTESIAN_POINT('Ctrl Pts',(8.89742829846264,-2.0823881878791,28.2003024065113));
#203862=CARTESIAN_POINT('Ctrl Pts',(8.90285148337393,-2.07931977141241,
28.2003016695781));
#203863=CARTESIAN_POINT('Origin',(8.90197689402981,-2.07781419869775,27.2002875842302));
#203864=CARTESIAN_POINT('Ctrl Pts',(-3.91619264321641,-13.3230060245092,
26.9147414146907));
#203865=CARTESIAN_POINT('Ctrl Pts',(5.73800685355204,-18.5842688843235,
26.9147411706727));
#203866=CARTESIAN_POINT('Ctrl Pts',(15.3938104403261,-13.3259505317408,
26.9147413444502));
#203867=CARTESIAN_POINT('Ctrl Pts',(-3.67408032807535,-12.8787399556214,
27.008510944905));
#203868=CARTESIAN_POINT('Ctrl Pts',(5.73809471066818,-18.0081064015902,
27.0085107070044));
#203869=CARTESIAN_POINT('Ctrl Pts',(15.1518336259315,-12.8816106459854,
27.0085108764254));
#203870=CARTESIAN_POINT('Ctrl Pts',(-3.43139174148385,-12.4334164521706,
27.0955320062466));
#203871=CARTESIAN_POINT('Ctrl Pts',(5.73818277687496,-17.4305725467685,
27.0955317744779));
#203872=CARTESIAN_POINT('Ctrl Pts',(14.9092808625523,-12.4362131499692,
27.095531939532));
#203873=CARTESIAN_POINT('',(15.3929965280477,-13.3262093581294,26.9147654187332));
#203874=CARTESIAN_POINT('Origin',(5.74151140012582,4.39848095745546,26.9147413506934));
#203875=CARTESIAN_POINT('Ctrl Pts',(15.3937540380881,-13.3258469608098,
26.9147632010423));
#203876=CARTESIAN_POINT('Ctrl Pts',(15.2250407896347,-13.0335241066478,
26.9772957986175));
#203877=CARTESIAN_POINT('Ctrl Pts',(15.0561719140471,-12.7409316034311,
27.0375590216588));
#203878=CARTESIAN_POINT('Ctrl Pts',(14.8872257259019,-12.4482051437666,
27.0955319368251));
#203879=CARTESIAN_POINT('Origin',(3.12258771640352,-1.13576943274182,-49.0480677524625));
#203880=CARTESIAN_POINT('',(-3.45015473670202,-14.4830780942394,25.9314851859917));
#203881=CARTESIAN_POINT('Ctrl Pts',(-3.45015470158532,-14.483078036482,
25.9314852126376));
#203882=CARTESIAN_POINT('Ctrl Pts',(-3.45554504953952,-14.4804407651374,
25.9648506733545));
#203883=CARTESIAN_POINT('Ctrl Pts',(-3.4616322006879,-14.4755796934326,
25.9986141963997));
#203884=CARTESIAN_POINT('Ctrl Pts',(-3.46842655455377,-14.4684211637528,
26.0325116671972));
#203885=CARTESIAN_POINT('Ctrl Pts',(-3.47140028935483,-14.4652880374463,
26.0473478224179));
#203886=CARTESIAN_POINT('Ctrl Pts',(-3.47450891709202,-14.4617151145636,
26.0622094951106));
#203887=CARTESIAN_POINT('Ctrl Pts',(-3.47775058006954,-14.4576977282468,
26.0770740952435));
#203888=CARTESIAN_POINT('Ctrl Pts',(-3.48212883696212,-14.452271763409,
26.0971505308379));
#203889=CARTESIAN_POINT('Ctrl Pts',(-3.48671605357506,-14.4461113242481,
26.1170344647402));
#203890=CARTESIAN_POINT('Ctrl Pts',(-3.49153396164082,-14.4391203153205,
26.1369163432593));
#203891=CARTESIAN_POINT('Ctrl Pts',(-3.49629201719635,-14.432216155172,
26.156551230694));
#203892=CARTESIAN_POINT('Ctrl Pts',(-3.50127530097295,-14.4245019072082,
26.1761845840465));
#203893=CARTESIAN_POINT('Ctrl Pts',(-3.50654185747066,-14.4158582383736,
26.1959787221425));
#203894=CARTESIAN_POINT('Ctrl Pts',(-3.50891218933133,-14.41196796137,26.2048875179));
#203895=CARTESIAN_POINT('Ctrl Pts',(-3.51134038519903,-14.407889055004,
26.2138285542888));
#203896=CARTESIAN_POINT('Ctrl Pts',(-3.51383406969607,-14.4036088373911,
26.2228147922064));
#203897=CARTESIAN_POINT('Ctrl Pts',(-3.52238877720501,-14.3889253400215,
26.2536425240555));
#203898=CARTESIAN_POINT('Ctrl Pts',(-3.53160187864528,-14.3719636608085,
26.2847044525752));
#203899=CARTESIAN_POINT('Ctrl Pts',(-3.54149462238554,-14.3526398278747,
26.3157106455757));
#203900=CARTESIAN_POINT('Ctrl Pts',(-3.54738066775102,-14.3411424151984,
26.3341589005193));
#203901=CARTESIAN_POINT('Ctrl Pts',(-3.55350651047558,-14.3288091737326,
26.3525870395405));
#203902=CARTESIAN_POINT('Ctrl Pts',(-3.55986917660096,-14.3156263560328,
26.3709314586245));
#203903=CARTESIAN_POINT('Ctrl Pts',(-3.56839741251395,-14.2979566909701,
26.3955195056085));
#203904=CARTESIAN_POINT('Ctrl Pts',(-3.57735090874182,-14.2787604151491,
26.419955434621));
#203905=CARTESIAN_POINT('Ctrl Pts',(-3.58669800197303,-14.2580168459413,
26.4440757848905));
#203906=CARTESIAN_POINT('Ctrl Pts',(-3.59112824481987,-14.2481850140735,
26.4555081100638));
#203907=CARTESIAN_POINT('Ctrl Pts',(-3.59571632862229,-14.2378289577976,
26.46705953259));
#203908=CARTESIAN_POINT('Ctrl Pts',(-3.60036168476162,-14.2271954975055,
26.4784370595942));
#203909=CARTESIAN_POINT('Ctrl Pts',(-3.60502217217283,-14.2165274009499,
26.4898516465028));
#203910=CARTESIAN_POINT('Ctrl Pts',(-3.6097400709744,-14.2055801736164,
26.5010909499342));
#203911=CARTESIAN_POINT('Ctrl Pts',(-3.61438465577682,-14.1946287862931,
26.5118950520799));
#203912=CARTESIAN_POINT('Ctrl Pts',(-3.61487807018145,-14.1934653728803,
26.5130428187489));
#203913=CARTESIAN_POINT('Ctrl Pts',(-3.61537063251706,-14.1923019352907,
26.5141857087037));
#203914=CARTESIAN_POINT('Ctrl Pts',(-3.61586216901211,-14.1911388191046,
26.5153234351775));
#203915=CARTESIAN_POINT('Ctrl Pts',(-3.62661999995543,-14.1656827086759,
26.5402238630972));
#203916=CARTESIAN_POINT('Ctrl Pts',(-3.63801218625612,-14.1379854083038,
26.5650787651189));
#203917=CARTESIAN_POINT('Ctrl Pts',(-3.65002069651122,-14.1079157331286,
26.5895886613602));
#203918=CARTESIAN_POINT('Ctrl Pts',(-3.66172876766607,-14.0785983666048,
26.6134853482177));
#203919=CARTESIAN_POINT('Ctrl Pts',(-3.6740229710356,-14.047025567039,26.6370536437059));
#203920=CARTESIAN_POINT('Ctrl Pts',(-3.68684716605363,-14.0130949281115,
26.6599923780156));
#203921=CARTESIAN_POINT('Ctrl Pts',(-3.68974570882285,-14.0054258769172,
26.6651770233189));
#203922=CARTESIAN_POINT('Ctrl Pts',(-3.69267115496466,-13.9976364627758,
26.6703294250369));
#203923=CARTESIAN_POINT('Ctrl Pts',(-3.69562254765049,-13.9897256663322,
26.6754459705985));
#203924=CARTESIAN_POINT('Ctrl Pts',(-3.70787986491886,-13.9568716370055,
26.6966953023352));
#203925=CARTESIAN_POINT('Ctrl Pts',(-3.72058386393662,-13.9219236088683,
26.7173228873999));
#203926=CARTESIAN_POINT('Ctrl Pts',(-3.73360469996385,-13.8848406525067,
26.7370489859997));
#203927=CARTESIAN_POINT('Ctrl Pts',(-3.74082378433598,-13.8642809134713,
26.7479856393626));
#203928=CARTESIAN_POINT('Ctrl Pts',(-3.74813950519545,-13.8430654168207,
26.7586452758557));
#203929=CARTESIAN_POINT('Ctrl Pts',(-3.75552411772316,-13.821191036679,
26.7689815902254));
#203930=CARTESIAN_POINT('Ctrl Pts',(-3.76868766866041,-13.7821985348875,
26.7874067411995));
#203931=CARTESIAN_POINT('Ctrl Pts',(-3.7819917783616,-13.7427552799397,
26.8041569568314));
#203932=CARTESIAN_POINT('Ctrl Pts',(-3.79521853242017,-13.7029988684186,
26.8192540232222));
#203933=CARTESIAN_POINT('Ctrl Pts',(-3.80183190944949,-13.6831206626579,
26.8268025564176));
#203934=CARTESIAN_POINT('Ctrl Pts',(-3.80842622610108,-13.6631641771191,
26.8339385875061));
#203935=CARTESIAN_POINT('Ctrl Pts',(-3.81497628019305,-13.6431463731623,
26.8406692348314));
#203936=CARTESIAN_POINT('Ctrl Pts',(-3.81825130723903,-13.6331374711838,
26.8440345584941));
#203937=CARTESIAN_POINT('Ctrl Pts',(-3.82151526426831,-13.6231132498126,
26.8472985715458));
#203938=CARTESIAN_POINT('Ctrl Pts',(-3.8247651871651,-13.6130757750729,
26.850462420783));
#203939=CARTESIAN_POINT('Ctrl Pts',(-3.82639014861349,-13.608057037703,
26.8520443454016));
#203940=CARTESIAN_POINT('Ctrl Pts',(-3.82801160123924,-13.6030349875716,
26.853601230961));
#203941=CARTESIAN_POINT('Ctrl Pts',(-3.82962918038928,-13.5980098822901,
26.8551332340238));
#203942=CARTESIAN_POINT('Ctrl Pts',(-3.83080801950217,-13.594347748878,
26.8562497080656));
#203943=CARTESIAN_POINT('Ctrl Pts',(-3.83173169731578,-13.5914751263735,
26.8571159454939));
#203944=CARTESIAN_POINT('Ctrl Pts',(-3.83295333348175,-13.5876627844769,
26.8582514124351));
#203945=CARTESIAN_POINT('Ctrl Pts',(-3.83340800171509,-13.5862439080525,
26.8586740102286));
#203946=CARTESIAN_POINT('Ctrl Pts',(-3.83390397950709,-13.5846947499721,
26.859133486911));
#203947=CARTESIAN_POINT('Ctrl Pts',(-3.83446993579615,-13.5829256586306,
26.8596547607105));
#203948=CARTESIAN_POINT('Ctrl Pts',(-3.84399572372647,-13.5531495270212,
26.8684284836344));
#203949=CARTESIAN_POINT('Ctrl Pts',(-3.85300469569337,-13.5247520468963,
26.8759140882917));
#203950=CARTESIAN_POINT('Ctrl Pts',(-3.86149177312402,-13.4977976313477,
26.8823675128287));
#203951=CARTESIAN_POINT('Ctrl Pts',(-3.8702179308227,-13.4700839121464,
26.8890027298002));
#203952=CARTESIAN_POINT('Ctrl Pts',(-3.87839295131819,-13.4438953946361,
26.8945470066906));
#203953=CARTESIAN_POINT('Ctrl Pts',(-3.88604096288307,-13.4192749032662,
26.8992391037504));
#203954=CARTESIAN_POINT('Ctrl Pts',(-3.89401045080199,-13.3936195146902,
26.9041284283173));
#203955=CARTESIAN_POINT('Ctrl Pts',(-3.90140821165704,-13.3696664621953,
26.9080926140803));
#203956=CARTESIAN_POINT('Ctrl Pts',(-3.90828478175086,-13.3474396573655,
26.9113563118275));
#203957=CARTESIAN_POINT('Ctrl Pts',(-3.9108565181595,-13.339127158191,26.9125768869411));
#203958=CARTESIAN_POINT('Ctrl Pts',(-3.9133555438339,-13.3310558844459,
26.9136990333463));
#203959=CARTESIAN_POINT('Ctrl Pts',(-3.91578507421663,-13.323226377785,
26.9147329061158));
#203960=CARTESIAN_POINT('Ctrl Pts',(-3.45015475152799,-14.4830781252579,
25.9314851860361));
#203961=CARTESIAN_POINT('Ctrl Pts',(-3.44042024916477,-14.4878169445446,
25.8713008200828));
#203962=CARTESIAN_POINT('Ctrl Pts',(-3.43551778996053,-14.4901964786093,
25.8101743077538));
#203963=CARTESIAN_POINT('Ctrl Pts',(-3.4355109991501,-14.4901997779341,
25.7488467660246));
#203964=CARTESIAN_POINT('Origin',(11.835259697006,3.89759571298768,-49.1064539059468));
#203965=CARTESIAN_POINT('Ctrl Pts',(24.9040291528377,3.89555884881863,27.095546214312));
#203966=CARTESIAN_POINT('Ctrl Pts',(23.3187674277245,3.89580058635903,27.3674212369144));
#203967=CARTESIAN_POINT('Ctrl Pts',(21.7547760561828,3.89603908036929,27.5844185183579));
#203968=CARTESIAN_POINT('Ctrl Pts',(17.8952140234442,3.89662762736645,28.0060366267243));
#203969=CARTESIAN_POINT('Ctrl Pts',(15.4409545314783,3.89700187891059,28.1646981158027));
#203970=CARTESIAN_POINT('Ctrl Pts',(12.9323411182003,3.89738441891591,28.2002985408935));
#203971=CARTESIAN_POINT('Origin',(5.74151140032036,4.39848095322446,24.7186588935048));
#203972=CARTESIAN_POINT('',(17.5421622765558,-14.0663488660346,24.2867614846784));
#203973=CARTESIAN_POINT('Ctrl Pts',(17.5421494760688,-14.0663288107761,
24.286710380317));
#203974=CARTESIAN_POINT('Ctrl Pts',(17.3113500529099,-13.6668464363501,
24.5042521076446));
#203975=CARTESIAN_POINT('Ctrl Pts',(17.1592847719307,-13.4023650473707,
24.6480891089304));
#203976=CARTESIAN_POINT('Ctrl Pts',(17.0858354028574,-13.272690755482,24.7183355754417));
#203977=CARTESIAN_POINT('',(15.8263764189835,-15.0568336471864,24.2866757549525));
#203978=CARTESIAN_POINT('Origin',(5.32731293142199,5.11179392516993,23.8794867516796));
#203979=CARTESIAN_POINT('Ctrl Pts',(15.3669692619421,-14.2646754985433,
24.7183505045739));
#203980=CARTESIAN_POINT('Ctrl Pts',(15.4401021504087,-14.3885915370593,
24.6505323156418));
#203981=CARTESIAN_POINT('Ctrl Pts',(15.5932052087004,-14.6525893899547,
24.506651429703));
#203982=CARTESIAN_POINT('Ctrl Pts',(15.8263646399326,-15.0568109227702,
24.2866199908122));
#203983=CARTESIAN_POINT('Origin',(5.74151141195209,4.39848093244279,26.5899797682783));
#203984=CARTESIAN_POINT('',(21.3670362916099,-23.6755197525233,23.7713122443129));
#203985=CARTESIAN_POINT('',(22.233137930149,-23.1756518168231,23.7713121796598));
#203986=CARTESIAN_POINT('Origin',(5.74151163660808,4.39848053132749,23.7709221828234));
#203987=CARTESIAN_POINT('',(20.1711635483714,-19.6029493641757,26.5899796233888));
#203988=CARTESIAN_POINT('Ctrl Pts',(22.2331379281746,-23.1756518135435,
23.7713121850108));
#203989=CARTESIAN_POINT('Ctrl Pts',(21.4986799655666,-21.9030851962293,
24.7753157762476));
#203990=CARTESIAN_POINT('Ctrl Pts',(20.8113551712217,-20.7121843781212,
25.7148715807453));
#203991=CARTESIAN_POINT('Ctrl Pts',(20.1711635481073,-19.6029493643607,
26.5899796188838));
#203992=CARTESIAN_POINT('',(19.3050619082837,-20.1028172970152,26.5899795881799));
#203993=CARTESIAN_POINT('Origin',(5.74151077464023,4.39848207403045,26.5899967141551));
#203994=CARTESIAN_POINT('Ctrl Pts',(19.3050619086864,-20.1028172977269,
26.5899795950563));
#203995=CARTESIAN_POINT('Ctrl Pts',(19.9452535314221,-21.2120523109729,
25.7148715816019));
#203996=CARTESIAN_POINT('Ctrl Pts',(20.6325783216841,-22.4029531221586,
24.7753157825961));
#203997=CARTESIAN_POINT('Ctrl Pts',(21.3670362887174,-23.6755197473036,
23.7713122331813));
#203998=CARTESIAN_POINT('Ctrl Pts',(19.2615981532817,-20.1268278640952,
26.5899795828237));
#203999=CARTESIAN_POINT('Ctrl Pts',(19.7430409342196,-19.8614225140553,
26.5899795988873));
#204000=CARTESIAN_POINT('Ctrl Pts',(20.2136967688792,-19.5773270433982,
26.5899796280747));
#204001=CARTESIAN_POINT('Ctrl Pts',(18.6537653024843,-19.0242248753816,
26.954702809394));
#204002=CARTESIAN_POINT('Ctrl Pts',(19.1135634908924,-18.7707515573179,
26.9547028247355));
#204003=CARTESIAN_POINT('Ctrl Pts',(19.5630596900431,-18.4994283847311,
26.9547028526107));
#204004=CARTESIAN_POINT('Ctrl Pts',(18.0404116095337,-17.9116071289587,
27.2773421667534));
#204005=CARTESIAN_POINT('Ctrl Pts',(18.4783686117019,-17.6701742192442,
27.2773421813661));
#204006=CARTESIAN_POINT('Ctrl Pts',(18.9065129864061,-17.4117393530776,
27.2773422079172));
#204007=CARTESIAN_POINT('',(18.9065208612141,-17.4117524065741,27.2773372848969));
#204008=CARTESIAN_POINT('',(18.4761353822282,-17.6658045394865,27.2773388108848));
#204009=CARTESIAN_POINT('Origin',(5.74151111906964,4.39848142037576,27.2773500232722));
#204010=CARTESIAN_POINT('',(18.0404123019799,-17.9116065632866,27.2773411908999));
#204011=CARTESIAN_POINT('Origin',(5.74151111907064,4.39848142037391,27.2773538534047));
#204012=CARTESIAN_POINT('Ctrl Pts',(18.040411656697,-17.9116072145126,27.2773421419443));
#204013=CARTESIAN_POINT('Ctrl Pts',(18.4656482385851,-18.6483980264516,
27.0613484939557));
#204014=CARTESIAN_POINT('Ctrl Pts',(18.8875871588338,-19.379475108906,26.8318751457413));
#204015=CARTESIAN_POINT('Ctrl Pts',(19.3050619078025,-20.1028172961954,
26.5899795848982));
#204016=CARTESIAN_POINT('Ctrl Pts',(20.1711635483939,-19.6029493648573,
26.5899796254652));
#204017=CARTESIAN_POINT('Ctrl Pts',(19.7536922938875,-18.8796132323322,
26.8318731614423));
#204018=CARTESIAN_POINT('Ctrl Pts',(19.3317548171724,-18.1485386510766,
27.0613458435949));
#204019=CARTESIAN_POINT('Ctrl Pts',(18.906520994186,-17.4117526194214,27.2773382727424));
#204020=CARTESIAN_POINT('Ctrl Pts',(17.8612540223093,-18.0094548227526,
27.2773368066953));
#204021=CARTESIAN_POINT('Ctrl Pts',(18.480789080733,-17.6743679345067,27.2773367888917));
#204022=CARTESIAN_POINT('Ctrl Pts',(19.0808628766679,-17.3055612768625,
27.2773367911432));
#204023=CARTESIAN_POINT('Ctrl Pts',(16.1322234576124,-14.812686742822,28.2002976523595));
#204024=CARTESIAN_POINT('Ctrl Pts',(16.6633741985536,-14.5254041321746,
28.2002976370958));
#204025=CARTESIAN_POINT('Ctrl Pts',(17.177840066137,-14.2092122931362,28.200297639026));
#204026=CARTESIAN_POINT('Ctrl Pts',(14.3483102386699,-11.5144473336177,
28.2002959469254));
#204027=CARTESIAN_POINT('Ctrl Pts',(14.7882711920812,-11.2764863904495,
28.2002959342823));
#204028=CARTESIAN_POINT('Ctrl Pts',(15.2144117886253,-11.0145794547316,
28.2002959358811));
#204029=CARTESIAN_POINT('',(15.2144137701063,-11.0145826787374,28.2002959386301));
#204030=CARTESIAN_POINT('Ctrl Pts',(18.9065208061159,-17.4117522935597,
27.277336790912));
#204031=CARTESIAN_POINT('Ctrl Pts',(18.6537736795797,-16.973827221972,27.4057168837786));
#204032=CARTESIAN_POINT('Ctrl Pts',(18.3979622477615,-16.5305927483414,
27.5215628644215));
#204033=CARTESIAN_POINT('Ctrl Pts',(17.1509291694624,-14.3699072538277,
28.0176826083763));
#204034=CARTESIAN_POINT('Ctrl Pts',(16.1400361057281,-12.6183723368101,
28.2002949820313));
#204035=CARTESIAN_POINT('Ctrl Pts',(15.2144222038688,-11.014597291806,28.2002959358845));
#204036=CARTESIAN_POINT('Ctrl Pts',(15.2144179869416,-11.0145899853009,
28.2002959358853));
#204037=CARTESIAN_POINT('Ctrl Pts',(15.2144137700121,-11.0145826787918,
28.2002959358826));
#204038=CARTESIAN_POINT('',(14.3483102396822,-11.5144473353712,28.200295945994));
#204039=CARTESIAN_POINT('Origin',(5.74345868784128,4.39524402500751,28.2003052548692));
#204040=CARTESIAN_POINT('Ctrl Pts',(14.3483102396335,-11.5144473353994,
28.2002959469254));
#204041=CARTESIAN_POINT('Ctrl Pts',(14.3483150870069,-11.5144557342538,
28.2002959469298));
#204042=CARTESIAN_POINT('Ctrl Pts',(14.3483199343772,-11.5144641331031,
28.2002959469295));
#204043=CARTESIAN_POINT('Ctrl Pts',(15.2739680935241,-13.118298534398,28.2002949930411));
#204044=CARTESIAN_POINT('Ctrl Pts',(16.2848973489398,-14.8698961593831,
28.0176693620871));
#204045=CARTESIAN_POINT('Ctrl Pts',(17.5319265948732,-17.0305750138122,
27.5215328516999));
#204046=CARTESIAN_POINT('Ctrl Pts',(17.7877005834128,-17.4737446109604,
27.4057021120783));
#204047=CARTESIAN_POINT('Ctrl Pts',(18.0404114748526,-17.9116068994379,
27.2773407091659));
#204048=CARTESIAN_POINT('Origin',(9.22055423739252,-0.629320235124169,-49.1080277774566));
#204049=CARTESIAN_POINT('Ctrl Pts',(9.77096612628257,-1.58293361619282,
28.2002500616333));
#204050=CARTESIAN_POINT('Ctrl Pts',(10.605857009678,-3.02951643155589,28.1764619932775));
#204051=CARTESIAN_POINT('Ctrl Pts',(11.424401287962,-4.44777612288692,28.098651572656));
#204052=CARTESIAN_POINT('Ctrl Pts',(13.3591703578311,-7.80007490088376,
27.7976979088606));
#204053=CARTESIAN_POINT('Ctrl Pts',(14.5485816863389,-9.86092144075526,
27.5088854652029));
#204054=CARTESIAN_POINT('Ctrl Pts',(15.7533286698993,-11.9483394709882,
27.0955470463404));
#204055=CARTESIAN_POINT('Ctrl Pts',(16.2599160367091,-12.8260803249676,
26.9147413578535));
#204056=CARTESIAN_POINT('Ctrl Pts',(25.6434040375037,-7.09593010491888,
26.9147413552893));
#204057=CARTESIAN_POINT('Ctrl Pts',(25.9174688346326,3.89540089238774,26.9147413507092));
#204058=CARTESIAN_POINT('Ctrl Pts',(15.996226525982,-12.394271861827,27.0085108883842));
#204059=CARTESIAN_POINT('Ctrl Pts',(25.1444766323468,-6.80777275236914,
27.0085108858843));
#204060=CARTESIAN_POINT('Ctrl Pts',(25.4116708046283,3.90801278033332,27.0085108814191));
#204061=CARTESIAN_POINT('Ctrl Pts',(15.7319093859791,-11.9614356155507,
27.09553195005));
#204062=CARTESIAN_POINT('Ctrl Pts',(24.6443616886903,-6.51892953260688,
27.0955319476145));
#204063=CARTESIAN_POINT('Ctrl Pts',(24.9046688827802,3.92065468687656,27.0955319432644));
#204064=CARTESIAN_POINT('',(16.2599186196104,-12.8259414252875,26.9147526426543));
#204065=CARTESIAN_POINT('Ctrl Pts',(15.7533273749827,-11.9483372273368,
27.0955319424838));
#204066=CARTESIAN_POINT('Ctrl Pts',(15.9222822880133,-12.2410788042563,
27.0375560334491));
#204067=CARTESIAN_POINT('Ctrl Pts',(16.0911593833271,-12.5336855494581,
26.9772897611105));
#204068=CARTESIAN_POINT('Ctrl Pts',(16.2598814965354,-12.8260237632208,
26.9147536405112));
#204069=CARTESIAN_POINT('',(25.917230124851,3.89526578022199,26.9147763775744));
#204070=CARTESIAN_POINT('Origin',(5.74151140011942,4.39848095772049,26.9147413577261));
#204071=CARTESIAN_POINT('Ctrl Pts',(25.9173309778121,3.89540432979688,26.9147669077559));
#204072=CARTESIAN_POINT('Ctrl Pts',(25.5798219878355,3.89545579675145,26.9772981811177));
#204073=CARTESIAN_POINT('Ctrl Pts',(25.2420016762538,3.89550731117962,27.0375601691402));
#204074=CARTESIAN_POINT('Ctrl Pts',(24.9040267045452,3.89555884919197,27.0955319397392));
#204075=CARTESIAN_POINT('Origin',(5.74151140035084,4.39848095632755,25.326633961089));
#204076=CARTESIAN_POINT('',(26.6888017764073,2.91152903696087,25.9314851529199));
#204077=CARTESIAN_POINT('',(26.6876295847734,2.89510661140184,25.7486063204356));
#204078=CARTESIAN_POINT('Ctrl Pts',(26.6888017745057,2.91152903575624,25.9314851531604));
#204079=CARTESIAN_POINT('Ctrl Pts',(26.6881354116674,2.90214171416212,25.8791704302826));
#204080=CARTESIAN_POINT('Ctrl Pts',(26.6877507998612,2.89679637593693,25.8260823768439));
#204081=CARTESIAN_POINT('Ctrl Pts',(26.6876490402328,2.89537815244755,25.7646691042015));
#204082=CARTESIAN_POINT('Ctrl Pts',(26.6876424252068,2.89528598465176,25.7566359876132));
#204083=CARTESIAN_POINT('Ctrl Pts',(26.6876424882161,2.89528686264976,25.7486063402464));
#204084=CARTESIAN_POINT('',(17.4975881839128,-13.0025149426081,25.9314851272951));
#204085=CARTESIAN_POINT('Origin',(5.74151139990249,4.39848095833071,25.9314851494178));
#204086=CARTESIAN_POINT('',(17.5110775848185,-12.9933939235943,25.7488463936772));
#204087=CARTESIAN_POINT('Ctrl Pts',(17.5110775872985,-12.9933939224443,
25.7488463936775));
#204088=CARTESIAN_POINT('Ctrl Pts',(17.5110713525929,-12.9933981416196,
25.8101740432097));
#204089=CARTESIAN_POINT('Ctrl Pts',(17.506559388836,-12.9964540269391,25.8713006569979));
#204090=CARTESIAN_POINT('Ctrl Pts',(17.4975881870755,-13.0025149522399,
25.9314851267965));
#204091=CARTESIAN_POINT('',(17.5110775832442,-12.9933939252339,25.6290595575701));
#204092=CARTESIAN_POINT('',(26.6876189553603,2.8949590012023,24.959848120008));
#204093=CARTESIAN_POINT('Origin',(9.22216448832565,9.4253791341265,-49.1064521896154));
#204094=CARTESIAN_POINT('',(9.77100092420926,10.3755647994696,28.2002955978774));
#204095=CARTESIAN_POINT('Origin',(9.22232193186154,9.42528820219536,-49.1064521886285));
#204096=CARTESIAN_POINT('',(10.6280763183754,9.8745882403324,27.320568509443));
#204097=CARTESIAN_POINT('Ctrl Pts',(10.6280754923475,9.87458871645479,27.3205683939333));
#204098=CARTESIAN_POINT('Ctrl Pts',(10.6242286234428,9.87692387371324,27.3577015853913));
#204099=CARTESIAN_POINT('Ctrl Pts',(10.6186500265231,9.88025994579665,27.3938876733959));
#204100=CARTESIAN_POINT('Ctrl Pts',(10.6115683675984,9.88446319139035,27.4289477126251));
#204101=CARTESIAN_POINT('Ctrl Pts',(10.6043454778089,9.88875026310682,27.4647069608552));
#204102=CARTESIAN_POINT('Ctrl Pts',(10.5955594654378,9.89393916180444,27.499294920797));
#204103=CARTESIAN_POINT('Ctrl Pts',(10.5854557075542,9.89988729290606,27.5325758460411));
#204104=CARTESIAN_POINT('Ctrl Pts',(10.5750407346835,9.9060186377748,27.5668818871718));
#204105=CARTESIAN_POINT('Ctrl Pts',(10.5632260738185,9.91295642901957,27.5997992648309));
#204106=CARTESIAN_POINT('Ctrl Pts',(10.5502758106561,9.92054809284754,27.6312344359497));
#204107=CARTESIAN_POINT('Ctrl Pts',(10.5370872576623,9.92827944621469,27.6632480263278));
#204108=CARTESIAN_POINT('Ctrl Pts',(10.5227213607422,9.93668871191603,27.6937246940124));
#204109=CARTESIAN_POINT('Ctrl Pts',(10.5074451785073,9.94562245628342,27.7226182379227));
#204110=CARTESIAN_POINT('Ctrl Pts',(10.4917601929128,9.95479527509066,27.7522849971324));
#204111=CARTESIAN_POINT('Ctrl Pts',(10.4751159556821,9.96452079113521,27.7802831193418));
#204112=CARTESIAN_POINT('Ctrl Pts',(10.4577826107368,9.97464466129431,27.8066123646358));
#204113=CARTESIAN_POINT('Ctrl Pts',(10.4553453533374,9.97606818788619,27.810314543766));
#204114=CARTESIAN_POINT('Ctrl Pts',(10.4528944359338,9.97749961210681,27.8139837999178));
#204115=CARTESIAN_POINT('Ctrl Pts',(10.4504305739323,9.97893852655878,27.8176202020754));
#204116=CARTESIAN_POINT('Ctrl Pts',(10.4323499843404,9.98949773062482,27.84430525788));
#204117=CARTESIAN_POINT('Ctrl Pts',(10.4135741388891,10.0004579888382,27.8692176587342));
#204118=CARTESIAN_POINT('Ctrl Pts',(10.394368450724,10.0116651522524,27.892409243892));
#204119=CARTESIAN_POINT('Ctrl Pts',(10.3744231682875,10.023303893738,27.9164939167319));
#204120=CARTESIAN_POINT('Ctrl Pts',(10.3540146411668,10.0352087335243,27.9387231598707));
#204121=CARTESIAN_POINT('Ctrl Pts',(10.3334064038748,10.0472271418077,27.9591960492711));
#204122=CARTESIAN_POINT('Ctrl Pts',(10.3123389545183,10.0595133555323,27.9801251347875));
#204123=CARTESIAN_POINT('Ctrl Pts',(10.2910629546619,10.0719181737504,27.9992193532682));
#204124=CARTESIAN_POINT('Ctrl Pts',(10.2698215737587,10.0843013172797,28.0166178674974));
#204125=CARTESIAN_POINT('Ctrl Pts',(10.2478217927165,10.0971265873271,28.0346375765383));
#204126=CARTESIAN_POINT('Ctrl Pts',(10.2258592946896,10.1099285319655,28.050838958602));
#204127=CARTESIAN_POINT('Ctrl Pts',(10.2041609841678,10.1225766695963,28.0654022558155));
#204128=CARTESIAN_POINT('Ctrl Pts',(10.1931679413282,10.1289846117574,28.0727804777279));
#204129=CARTESIAN_POINT('Ctrl Pts',(10.1822420178493,10.1353534796097,28.0797385828902));
#204130=CARTESIAN_POINT('Ctrl Pts',(10.1714085909107,10.1416687137552,28.086301618104));
#204131=CARTESIAN_POINT('Ctrl Pts',(10.1482820746174,10.1551500771493,28.1003119715837));
#204132=CARTESIAN_POINT('Ctrl Pts',(10.1255800355221,10.1683843707646,28.112521575992));
#204133=CARTESIAN_POINT('Ctrl Pts',(10.1035093438665,10.1812522368493,28.1231824180303));
#204134=CARTESIAN_POINT('Ctrl Pts',(10.0812964395906,10.1942030170983,28.1339119532616));
#204135=CARTESIAN_POINT('Ctrl Pts',(10.05972265413,10.2067828699839,28.1430734552464));
#204136=CARTESIAN_POINT('Ctrl Pts',(10.0389490283661,10.2188989002366,28.1509248972872));
#204137=CARTESIAN_POINT('Ctrl Pts',(10.0172996940471,10.2315256796222,28.159107315492));
#204138=CARTESIAN_POINT('Ctrl Pts',(9.99651917363046,10.243648851217,28.1658676330801));
#204139=CARTESIAN_POINT('Ctrl Pts',(9.97674018410314,10.2551917022417,28.1714874080568));
#204140=CARTESIAN_POINT('Ctrl Pts',(9.95892582581893,10.265588011087,28.1765489752705));
#204141=CARTESIAN_POINT('Ctrl Pts',(9.94192296257665,10.2755141120375,28.1806854378368));
#204142=CARTESIAN_POINT('Ctrl Pts',(9.92579945657241,10.2849305363155,28.1840890033985));
#204143=CARTESIAN_POINT('Ctrl Pts',(9.90689646107674,10.2959702336161,28.1880793008228));
#204144=CARTESIAN_POINT('Ctrl Pts',(9.88920230758232,10.3063089356594,28.191063344119));
#204145=CARTESIAN_POINT('Ctrl Pts',(9.87278861871786,10.3159059152545,28.1933211230301));
#204146=CARTESIAN_POINT('Ctrl Pts',(9.85610374674141,10.3256614538922,28.195616204434));
#204147=CARTESIAN_POINT('Ctrl Pts',(9.84074136371984,10.3346509325631,28.1971612427744));
#204148=CARTESIAN_POINT('Ctrl Pts',(9.82674389911456,10.3428498644468,28.1982106087265));
#204149=CARTESIAN_POINT('Ctrl Pts',(9.81250124328496,10.3511924156362,28.1992783562448));
#204150=CARTESIAN_POINT('Ctrl Pts',(9.79967113348879,10.3587168386785,28.1998332314957));
#204151=CARTESIAN_POINT('Ctrl Pts',(9.78827415540149,10.3654105044881,28.2000967841993));
#204152=CARTESIAN_POINT('Ctrl Pts',(9.78209526668875,10.3690394854162,28.2002396696916));
#204153=CARTESIAN_POINT('Ctrl Pts',(9.77633725963276,10.372424475534,28.2002960986186));
#204154=CARTESIAN_POINT('Ctrl Pts',(9.77100144466201,10.3755645024611,28.2002953966319));
#204155=CARTESIAN_POINT('Origin',(9.77014848486562,10.3740771661508,27.2002876324344));
#204156=CARTESIAN_POINT('Ctrl Pts',(34.6808265571045,3.37882111263681,20.8215240280364));
#204157=CARTESIAN_POINT('Ctrl Pts',(34.7046686507232,4.05549173475393,20.8215240277677));
#204158=CARTESIAN_POINT('Ctrl Pts',(34.7047725399835,4.73258224973122,20.8215240274993));
#204159=CARTESIAN_POINT('Ctrl Pts',(34.6811380971507,5.40926015640196,20.8215240272317));
#204160=CARTESIAN_POINT('Ctrl Pts',(34.6808265571073,3.37882111272151,21.024839323936));
#204161=CARTESIAN_POINT('Ctrl Pts',(34.704668650726,4.05549173483863,21.0248393236672));
#204162=CARTESIAN_POINT('Ctrl Pts',(34.7047725399863,4.73258224981564,21.0248393233989));
#204163=CARTESIAN_POINT('Ctrl Pts',(34.6811380971533,5.40926015648694,21.0248393231312));
#204164=CARTESIAN_POINT('Ctrl Pts',(34.5702091401399,3.38271865278415,21.1953847336281));
#204165=CARTESIAN_POINT('Ctrl Pts',(34.5939600999222,4.05680277428928,21.1953847333605));
#204166=CARTESIAN_POINT('Ctrl Pts',(34.5940635920769,4.73130518365906,21.1953847330931));
#204167=CARTESIAN_POINT('Ctrl Pts',(34.5705194893574,5.40539656187377,21.1953847328265));
#204168=CARTESIAN_POINT('Ctrl Pts',(34.3846323543329,3.38925734233086,21.278183728827));
#204169=CARTESIAN_POINT('Ctrl Pts',(34.4082304238663,4.05900223333191,21.2781837285611));
#204170=CARTESIAN_POINT('Ctrl Pts',(34.4083332498186,4.72916271958482,21.2781837282954));
#204171=CARTESIAN_POINT('Ctrl Pts',(34.3849407057629,5.39891482058195,21.2781837280305));
#204172=CARTESIAN_POINT('',(34.6819426437474,3.41104014612952,20.8215240456434));
#204173=CARTESIAN_POINT('',(34.6822430200001,5.37709432933895,20.8215234231916));
#204174=CARTESIAN_POINT('Origin',(5.74151140051995,4.39848095698935,20.8215240282415));
#204175=CARTESIAN_POINT('',(34.3850667706183,3.40116655136654,21.2782182752795));
#204176=CARTESIAN_POINT('Ctrl Pts',(34.3850533928201,3.4011670969489,21.2781819978581));
#204177=CARTESIAN_POINT('Ctrl Pts',(34.4082382485334,3.40195287275716,21.2678622176178));
#204178=CARTESIAN_POINT('Ctrl Pts',(34.4306439318941,3.40270871507557,21.2557751642831));
#204179=CARTESIAN_POINT('Ctrl Pts',(34.4520001291957,3.40342701938404,21.2420650390194));
#204180=CARTESIAN_POINT('Ctrl Pts',(34.4674180237681,3.40394559204669,21.2321671502285));
#204181=CARTESIAN_POINT('Ctrl Pts',(34.4822899456178,3.40444455817733,21.2214242509032));
#204182=CARTESIAN_POINT('Ctrl Pts',(34.4965278902677,3.40492051573928,21.2099000438019));
#204183=CARTESIAN_POINT('Ctrl Pts',(34.5165782145948,3.40559077424342,21.1936712905883));
#204184=CARTESIAN_POINT('Ctrl Pts',(34.5353727966766,3.40621539848652,21.1758888124553));
#204185=CARTESIAN_POINT('Ctrl Pts',(34.5526829059429,3.40678946060275,21.1567676720454));
#204186=CARTESIAN_POINT('Ctrl Pts',(34.5704784919317,3.40737962277879,21.1371102630057));
#204187=CARTESIAN_POINT('Ctrl Pts',(34.5867052435106,3.40791633664271,21.1160382331145));
#204188=CARTESIAN_POINT('Ctrl Pts',(34.6011597543181,3.40839270264047,21.0938151859168));
#204189=CARTESIAN_POINT('Ctrl Pts',(34.6026233424969,3.40844093697039,21.0915649963665));
#204190=CARTESIAN_POINT('Ctrl Pts',(34.6040687975012,3.40848855138223,21.0893030299346));
#204191=CARTESIAN_POINT('Ctrl Pts',(34.6054959328675,3.40853553791697,21.0870295764369));
#204192=CARTESIAN_POINT('Ctrl Pts',(34.6201537128892,3.40901812583852,21.0636794569981));
#204193=CARTESIAN_POINT('Ctrl Pts',(34.6328748969733,3.40943467965334,21.0391144160776));
#204194=CARTESIAN_POINT('Ctrl Pts',(34.6434849331633,3.40978219821185,21.0136683690644));
#204195=CARTESIAN_POINT('Ctrl Pts',(34.6532857739457,3.41010321257975,20.9901630151852));
#204196=CARTESIAN_POINT('Ctrl Pts',(34.6612853223038,3.41036531450386,20.9659062088095));
#204197=CARTESIAN_POINT('Ctrl Pts',(34.6673884673802,3.41056490577765,20.9411882439819));
#204198=CARTESIAN_POINT('Ctrl Pts',(34.6678923666963,3.41058138480692,20.9391474329874));
#204199=CARTESIAN_POINT('Ctrl Pts',(34.6683833642759,3.41059743697823,20.9371034932125));
#204200=CARTESIAN_POINT('Ctrl Pts',(34.6688614208336,3.41061305985798,20.935056596002));
#204201=CARTESIAN_POINT('Ctrl Pts',(34.6747240619036,3.41080465086324,20.9099544957201));
#204202=CARTESIAN_POINT('Ctrl Pts',(34.6786383799433,3.41093169294245,20.8844013801739));
#204203=CARTESIAN_POINT('Ctrl Pts',(34.6805580626771,3.41099439643978,20.8586922475666));
#204204=CARTESIAN_POINT('Ctrl Pts',(34.6814813887229,3.41102455547139,20.846326708546));
#204205=CARTESIAN_POINT('Ctrl Pts',(34.6819438074462,3.41103981690548,20.8339255235761));
#204206=CARTESIAN_POINT('Ctrl Pts',(34.6819438177499,3.41104010607304,20.8215240456435));
#204207=CARTESIAN_POINT('',(34.3853723951992,5.3870049943167,21.2782185787836));
#204208=CARTESIAN_POINT('Origin',(5.7415114001931,4.39848095336629,21.2781851178267));
#204209=CARTESIAN_POINT('Ctrl Pts',(34.6822436572355,5.37709445342966,20.8215240272444));
#204210=CARTESIAN_POINT('Ctrl Pts',(34.6822437248312,5.37709245442742,20.846383063631));
#204211=CARTESIAN_POINT('Ctrl Pts',(34.6803821726549,5.377153906036,20.8712562349668));
#204212=CARTESIAN_POINT('Ctrl Pts',(34.6766797148528,5.37727518730931,20.8958462965997));
#204213=CARTESIAN_POINT('Ctrl Pts',(34.6728233598753,5.3774015097867,20.9214584741439));
#204214=CARTESIAN_POINT('Ctrl Pts',(34.6669706038994,5.37759276309508,20.9467631188473));
#204215=CARTESIAN_POINT('Ctrl Pts',(34.6591968416889,5.37784630723407,20.9714534241478));
#204216=CARTESIAN_POINT('Ctrl Pts',(34.650923818945,5.37811613494061,20.9977294346272));
#204217=CARTESIAN_POINT('Ctrl Pts',(34.64047550515,5.37845652343786,21.0233096903576));
#204218=CARTESIAN_POINT('Ctrl Pts',(34.6279911837382,5.37886559835503,21.0478599399086));
#204219=CARTESIAN_POINT('Ctrl Pts',(34.6199798467996,5.37912810657525,21.0636141258663));
#204220=CARTESIAN_POINT('Ctrl Pts',(34.6111309909516,5.37941892303647,21.0789448971054));
#204221=CARTESIAN_POINT('Ctrl Pts',(34.6014905287303,5.37973780185375,21.0937703151988));
#204222=CARTESIAN_POINT('Ctrl Pts',(34.5865114584311,5.38023326650176,21.1168056193927));
#204223=CARTESIAN_POINT('Ctrl Pts',(34.5696373812299,5.38079666934606,21.1385916976081));
#204224=CARTESIAN_POINT('Ctrl Pts',(34.5510879980888,5.3814175746731,21.158851434284));
#204225=CARTESIAN_POINT('Ctrl Pts',(34.5332395703231,5.38201501685189,21.1783455837047));
#204226=CARTESIAN_POINT('Ctrl Pts',(34.5138397162082,5.38266567757292,21.1964266172943));
#204227=CARTESIAN_POINT('Ctrl Pts',(34.4931240193104,5.38336162743707,21.2128713273568));
#204228=CARTESIAN_POINT('Ctrl Pts',(34.4737337133808,5.38401305040606,21.2282639043292));
#204229=CARTESIAN_POINT('Ctrl Pts',(34.4531905431974,5.38470414680188,21.2422224816197));
#204230=CARTESIAN_POINT('Ctrl Pts',(34.4317257699026,5.38542981591187,21.2545876273189));
#204231=CARTESIAN_POINT('Ctrl Pts',(34.4166902457645,5.38593812854437,21.2632490953009));
#204232=CARTESIAN_POINT('Ctrl Pts',(34.4012033370856,5.38646343454235,21.2711291300045));
#204233=CARTESIAN_POINT('Ctrl Pts',(34.3853564282428,5.38700444098249,21.2781827450169));
#204234=CARTESIAN_POINT('Origin',(5.74151139270988,4.39848097010184,26.5899795413645));
#204235=CARTESIAN_POINT('',(37.8670716221362,3.89358210655473,23.7713121957297));
#204236=CARTESIAN_POINT('',(37.8672241120194,4.89358209434229,23.7713121960145));
#204237=CARTESIAN_POINT('Origin',(5.74151147308363,4.39848092459158,23.7712889352882));
#204238=CARTESIAN_POINT('',(33.7421858541251,4.89421112978107,26.5899796014972));
#204239=CARTESIAN_POINT('Ctrl Pts',(37.8672241099928,4.89358209429255,23.7713121928245));
#204240=CARTESIAN_POINT('Ctrl Pts',(36.3979201016962,4.8938061494195,24.7753157541944));
#204241=CARTESIAN_POINT('Ctrl Pts',(35.0229073497982,4.8940158260109,25.7148715558679));
#204242=CARTESIAN_POINT('Ctrl Pts',(33.742185852001,4.89421112406745,26.5899795957217));
#204243=CARTESIAN_POINT('',(33.7420333633764,3.89421113610055,26.5899796000404));
#204244=CARTESIAN_POINT('Origin',(5.74151112402262,4.39848096710179,26.5899866369722));
#204245=CARTESIAN_POINT('Ctrl Pts',(33.7420333613144,3.89421113610553,26.5899795945485));
#204246=CARTESIAN_POINT('Ctrl Pts',(35.0227548591498,3.89401583808493,25.7148715549633));
#204247=CARTESIAN_POINT('Ctrl Pts',(36.3977676107811,3.89380616153161,24.7753157534704));
#204248=CARTESIAN_POINT('Ctrl Pts',(37.8670716183849,3.8935821064463,23.7713121903702));
#204249=CARTESIAN_POINT('Ctrl Pts',(33.7410952579061,3.8445655287081,26.5899796019756));
#204250=CARTESIAN_POINT('Ctrl Pts',(33.7519688811631,4.39421067078535,26.5899796001519));
#204251=CARTESIAN_POINT('Ctrl Pts',(33.7412628492165,4.94385910275966,26.5899796037369));
#204252=CARTESIAN_POINT('Ctrl Pts',(32.4823059320958,3.86946814406112,26.9547001334918));
#204253=CARTESIAN_POINT('Ctrl Pts',(32.4926907051687,4.39440265174682,26.9547001317501));
#204254=CARTESIAN_POINT('Ctrl Pts',(32.4824659889312,4.91934030142426,26.954700135174));
#204255=CARTESIAN_POINT('Ctrl Pts',(31.2120833142861,3.89459694395309,27.2773374186209));
#204256=CARTESIAN_POINT('Ctrl Pts',(31.2219747970664,4.39459637649966,27.277337416962));
#204257=CARTESIAN_POINT('Ctrl Pts',(31.2122357682126,4.89459880178924,27.2773374202232));
#204258=CARTESIAN_POINT('',(31.2122390895265,4.89459785321344,27.2773355535902));
#204259=CARTESIAN_POINT('',(31.2120831307442,3.89459693326785,27.2773366957426));
#204260=CARTESIAN_POINT('Origin',(5.74151149089552,4.39848095577361,27.277333186107));
#204261=CARTESIAN_POINT('Origin',(11.8215553015028,3.90242197863998,-49.0928197447897));
#204262=CARTESIAN_POINT('Origin',(11.8217036831296,4.89069272593326,-49.0928293814272));
#204263=CARTESIAN_POINT('Ctrl Pts',(31.2072311396994,3.69051766367014,27.2773350774832));
#204264=CARTESIAN_POINT('Ctrl Pts',(31.2268049309872,4.39459467845631,27.2773350778548));
#204265=CARTESIAN_POINT('Ctrl Pts',(31.2074458713898,5.09867763015099,27.2773350740783));
#204266=CARTESIAN_POINT('Ctrl Pts',(27.5742273021755,3.79151749327239,28.2002984005984));
#204267=CARTESIAN_POINT('Ctrl Pts',(27.5910086470711,4.39514910681895,28.200298400917));
#204268=CARTESIAN_POINT('Ctrl Pts',(27.5744113997018,4.99878581029969,28.2002983976792));
#204269=CARTESIAN_POINT('Ctrl Pts',(23.8259049701374,3.89572325125863,28.2002959459989));
#204270=CARTESIAN_POINT('Ctrl Pts',(23.8398052309704,4.39572113149627,28.2002959462628));
#204271=CARTESIAN_POINT('Ctrl Pts',(23.8260574611117,4.89572322780915,28.2002959435808));
#204272=CARTESIAN_POINT('',(23.8260579149713,4.89572324028842,28.2002959437408));
#204273=CARTESIAN_POINT('Ctrl Pts',(31.2122389678903,4.89459691718742,27.2773350750857));
#204274=CARTESIAN_POINT('Ctrl Pts',(30.7066704812683,4.89467401162845,27.4057002336982));
#204275=CARTESIAN_POINT('Ctrl Pts',(30.1949737734148,4.89475204056384,27.5215340923045));
#204276=CARTESIAN_POINT('Ctrl Pts',(27.7002424100918,4.89513246362478,28.0176717672046));
#204277=CARTESIAN_POINT('Ctrl Pts',(25.6778496266688,4.89544085946875,28.2002961408888));
#204278=CARTESIAN_POINT('Ctrl Pts',(23.8260685768886,4.89572323861002,28.2002959435864));
#204279=CARTESIAN_POINT('Ctrl Pts',(23.8260632459309,4.89572323942316,28.2002959435845));
#204280=CARTESIAN_POINT('Ctrl Pts',(23.8260579149714,4.89572324023608,28.2002959435811));
#204281=CARTESIAN_POINT('',(23.8259049701758,3.89572325125783,28.2002960161989));
#204282=CARTESIAN_POINT('Origin',(5.74395515090103,4.39848784375627,28.2002940161807));
#204283=CARTESIAN_POINT('Ctrl Pts',(23.8259049701761,3.89572325265284,28.2002959459988));
#204284=CARTESIAN_POINT('Ctrl Pts',(23.8259104525368,3.89572325181683,28.2002959460024));
#204285=CARTESIAN_POINT('Ctrl Pts',(23.8259159348956,3.89572325098095,28.2002959460045));
#204286=CARTESIAN_POINT('Ctrl Pts',(25.6776971360977,3.89544087172482,28.2002961433068));
#204287=CARTESIAN_POINT('Ctrl Pts',(27.7000899195431,3.89513247580055,28.0176717696194));
#204288=CARTESIAN_POINT('Ctrl Pts',(30.1948200858582,3.89475205285448,27.5215343327808));
#204289=CARTESIAN_POINT('Ctrl Pts',(30.7065156090089,3.89467402408791,27.405700775531));
#204290=CARTESIAN_POINT('Ctrl Pts',(31.2120829474325,3.89459692981145,27.2773359737675));
#204291=CARTESIAN_POINT('Origin',(11.8352360773732,4.89751633845884,-49.1080305363985));
#204292=CARTESIAN_POINT('',(12.9360895449994,4.89739219265999,28.2002740307838));
#204293=CARTESIAN_POINT('Ctrl Pts',(12.9360892444421,4.89738385772743,28.20025301317));
#204294=CARTESIAN_POINT('Ctrl Pts',(14.6269117264095,4.89712602324634,28.1761760678166));
#204295=CARTESIAN_POINT('Ctrl Pts',(16.284452879019,4.89687326384656,28.0967241783066));
#204296=CARTESIAN_POINT('Ctrl Pts',(20.1551158215571,4.89628302422398,27.7927748089914));
#204297=CARTESIAN_POINT('Ctrl Pts',(22.5143565560572,4.89592326223208,27.5054030978656));
#204298=CARTESIAN_POINT('Ctrl Pts',(24.9041818132222,4.8955588363734,27.0955470476959));
#204299=CARTESIAN_POINT('',(12.9370660828707,5.13082637608562,28.1726516889649));
#204300=CARTESIAN_POINT('Ctrl Pts',(12.9370660833908,5.13082973487316,28.1726656564374));
#204301=CARTESIAN_POINT('Ctrl Pts',(12.9371132591828,5.15874154478652,28.1659646032723));
#204302=CARTESIAN_POINT('Ctrl Pts',(12.9371286312182,5.18738792292526,28.1578167786106));
#204303=CARTESIAN_POINT('Ctrl Pts',(12.9371121703055,5.21657748389478,28.1479853681077));
#204304=CARTESIAN_POINT('Ctrl Pts',(12.937096152865,5.24498065129494,28.1384188248294));
#204305=CARTESIAN_POINT('Ctrl Pts',(12.9370499946009,5.27389820463581,28.1272576014382));
#204306=CARTESIAN_POINT('Ctrl Pts',(12.9369736612451,5.30310546271017,28.1142925500755));
#204307=CARTESIAN_POINT('Ctrl Pts',(12.9369002729378,5.33118586358911,28.1018277086735));
#204308=CARTESIAN_POINT('Ctrl Pts',(12.9367989929983,5.35953392023092,28.0876950210411));
#204309=CARTESIAN_POINT('Ctrl Pts',(12.936669784147,5.38790519898337,28.0717250370993));
#204310=CARTESIAN_POINT('Ctrl Pts',(12.9365432817377,5.41568220561859,28.0560895645572));
#204311=CARTESIAN_POINT('Ctrl Pts',(12.9363900081613,5.44348137999851,28.0386924040865));
#204312=CARTESIAN_POINT('Ctrl Pts',(12.9362099219694,5.47103094801034,28.019398467285));
#204313=CARTESIAN_POINT('Ctrl Pts',(12.9360356012847,5.49769850931321,28.0007222309748));
#204314=CARTESIAN_POINT('Ctrl Pts',(12.9358361572889,5.52413193374345,27.9802682712635));
#204315=CARTESIAN_POINT('Ctrl Pts',(12.9356115466767,5.55004726591745,27.957943969919));
#204316=CARTESIAN_POINT('Ctrl Pts',(12.9354056040947,5.57380870072547,27.9374751050991));
#204317=CARTESIAN_POINT('Ctrl Pts',(12.9351785043121,5.59713406951883,27.915433835012));
#204318=CARTESIAN_POINT('Ctrl Pts',(12.9349302099699,5.61977840606587,27.8917772112901));
#204319=CARTESIAN_POINT('Ctrl Pts',(12.9346711354907,5.64340588645396,27.8670934934928));
#204320=CARTESIAN_POINT('Ctrl Pts',(12.9343889860835,5.66629179673598,27.840650411589));
#204321=CARTESIAN_POINT('Ctrl Pts',(12.9340837153056,5.68813157508634,27.812438503548));
#204322=CARTESIAN_POINT('Ctrl Pts',(12.9337839027575,5.7095808590372,27.7847310233412));
#204323=CARTESIAN_POINT('Ctrl Pts',(12.9334617882042,5.73002068494808,27.7553170329726));
#204324=CARTESIAN_POINT('Ctrl Pts',(12.933117324439,5.74914148034369,27.7242326927238));
#204325=CARTESIAN_POINT('Ctrl Pts',(12.9327813119276,5.76779315615958,27.6939109919118));
#204326=CARTESIAN_POINT('Ctrl Pts',(12.932424033334,5.78518925975527,27.6619996584473));
#204327=CARTESIAN_POINT('Ctrl Pts',(12.9320454427374,5.80102865335572,27.6285799611964));
#204328=CARTESIAN_POINT('Ctrl Pts',(12.9319205068883,5.80625569308151,27.6175513770497));
#204329=CARTESIAN_POINT('Ctrl Pts',(12.9317932501141,5.81131312162793,27.6063589382243));
#204330=CARTESIAN_POINT('Ctrl Pts',(12.9316636707342,5.8161899179302,27.5950068107168));
#204331=CARTESIAN_POINT('Ctrl Pts',(12.9312839796634,5.83047981506394,27.5617430194333));
#204332=CARTESIAN_POINT('Ctrl Pts',(12.9308843467901,5.84321882717785,27.5271044359125));
#204333=CARTESIAN_POINT('Ctrl Pts',(12.9304647291073,5.85412817368394,27.4912288693127));
#204334=CARTESIAN_POINT('Ctrl Pts',(12.9300518150823,5.86486323648328,27.455926437568));
#204335=CARTESIAN_POINT('Ctrl Pts',(12.9296195496077,5.87382610498602,27.4194261219335));
#204336=CARTESIAN_POINT('Ctrl Pts',(12.9291678922958,5.88075502071174,27.3819088554137));
#204337=CARTESIAN_POINT('Ctrl Pts',(12.9287267364349,5.88752283272552,27.3452639001093));
#204338=CARTESIAN_POINT('Ctrl Pts',(12.9282670799315,5.89234966179029,27.3076487744709));
#204339=CARTESIAN_POINT('Ctrl Pts',(12.9277888868727,5.89500288328081,27.2692801998587));
#204340=CARTESIAN_POINT('Ctrl Pts',(12.9275053412866,5.89657611657819,27.2465294723494));
#204341=CARTESIAN_POINT('Ctrl Pts',(12.9272152784299,5.89738537515791,27.2235147566431));
#204342=CARTESIAN_POINT('Ctrl Pts',(12.9269186912891,5.89738526810731,27.2002893779024));
#204343=CARTESIAN_POINT('Ctrl Pts',(12.9360895449994,4.89739219265999,28.2002740307838));
#204344=CARTESIAN_POINT('Ctrl Pts',(12.9363480475626,4.93526890039362,28.2002953758503));
#204345=CARTESIAN_POINT('Ctrl Pts',(12.9365588074947,4.97384309677656,28.1981415329955));
#204346=CARTESIAN_POINT('Ctrl Pts',(12.9368844087053,5.0518533281937,28.1890734715855));
#204347=CARTESIAN_POINT('Ctrl Pts',(12.9370024854255,5.09320353172168,28.1816989355343));
#204348=CARTESIAN_POINT('Ctrl Pts',(12.9370660823418,5.1308230121136,28.1726377227413));
#204349=CARTESIAN_POINT('Ctrl Pts',(25.9176213730533,4.89540671692823,26.9147413619065));
#204350=CARTESIAN_POINT('Ctrl Pts',(25.6469092978949,15.8868200983513,26.9147413575752));
#204351=CARTESIAN_POINT('Ctrl Pts',(16.2651705167344,21.619832447111,26.9147413508928));
#204352=CARTESIAN_POINT('Ctrl Pts',(25.4118195175497,4.88294911345499,27.0085108926652));
#204353=CARTESIAN_POINT('Ctrl Pts',(25.1478940167165,15.5988149641361,27.0085108884424));
#204354=CARTESIAN_POINT('Ctrl Pts',(16.0013492788976,21.1881044501852,27.0085108819275));
#204355=CARTESIAN_POINT('Ctrl Pts',(24.9048137611347,4.87046185860464,27.0955319547259));
#204356=CARTESIAN_POINT('Ctrl Pts',(24.6476909879147,15.3101243250297,27.0955319506119));
#204357=CARTESIAN_POINT('Ctrl Pts',(15.7369000982716,20.7553488616716,27.095531944265));
#204358=CARTESIAN_POINT('',(25.9174490541875,4.89569937929858,26.9147624821426));
#204359=CARTESIAN_POINT('Ctrl Pts',(24.9041792236621,4.89555883676828,27.0955319494191));
#204360=CARTESIAN_POINT('Ctrl Pts',(25.2421678340292,4.89550729668635,27.0375578394676));
#204361=CARTESIAN_POINT('Ctrl Pts',(25.5800007775975,4.89545578034185,26.9772935084513));
#204362=CARTESIAN_POINT('Ctrl Pts',(25.9175236989603,4.89540431127252,26.914759469434));
#204363=CARTESIAN_POINT('',(16.2655586776403,21.6193337830452,26.9147759410116));
#204364=CARTESIAN_POINT('Origin',(5.74151140010819,4.39848095794673,26.9147413626937));
#204365=CARTESIAN_POINT('Ctrl Pts',(16.2650917694903,21.6197035818603,26.9147693397357));
#204366=CARTESIAN_POINT('Ctrl Pts',(16.0962948840932,21.3274417327538,26.9772997447135));
#204367=CARTESIAN_POINT('Ctrl Pts',(15.9273423017804,21.0349103036227,27.0375609228983));
#204368=CARTESIAN_POINT('Ctrl Pts',(15.7583123710085,20.742244950198,27.0955319430392));
#204369=CARTESIAN_POINT('Origin',(5.74151140035084,4.39848095632797,25.3266339583817));
#204370=CARTESIAN_POINT('',(17.5028947424165,21.7958906151607,25.9314851484249));
#204371=CARTESIAN_POINT('',(17.5163811406452,21.7867655905107,25.7486093499218));
#204372=CARTESIAN_POINT('Ctrl Pts',(17.5028947305654,21.7958905971407,25.9314851484743));
#204373=CARTESIAN_POINT('Ctrl Pts',(17.5106912068804,21.7906198500102,25.879170430748));
#204374=CARTESIAN_POINT('Ctrl Pts',(17.5151280991033,21.7876140976648,25.8260823826427));
#204375=CARTESIAN_POINT('Ctrl Pts',(17.5163054178343,21.7868168723532,25.7646701155277));
#204376=CARTESIAN_POINT('Ctrl Pts',(17.516381930131,21.7867650595653,25.7566379986434));
#204377=CARTESIAN_POINT('Ctrl Pts',(17.5163812206177,21.7867655400249,25.7486093499117));
#204378=CARTESIAN_POINT('',(26.689254294924,5.87904412672486,25.9314851472753));
#204379=CARTESIAN_POINT('Origin',(5.74151139989119,4.39848095855709,25.93148515868));
#204380=CARTESIAN_POINT('',(26.6880999550976,5.89528681257335,25.7488460577675));
#204381=CARTESIAN_POINT('Ctrl Pts',(26.6880999600498,5.89528680658601,25.7488460577667));
#204382=CARTESIAN_POINT('Ctrl Pts',(26.6881004952168,5.89527931739722,25.8101738269122));
#204383=CARTESIAN_POINT('Ctrl Pts',(26.688490987786,5.88984389815513,25.8713005607769));
#204384=CARTESIAN_POINT('Ctrl Pts',(26.6892543037574,5.8790441247958,25.9314851468171));
#204385=CARTESIAN_POINT('',(26.6880999592037,5.89528681834906,25.6290595635338));
#204386=CARTESIAN_POINT('',(17.5163810518189,21.7867656542811,25.6290595573864));
#204387=CARTESIAN_POINT('Origin',(5.74151140028469,4.39848095368617,24.7212569661699));
#204388=CARTESIAN_POINT('',(17.5477852843273,22.8596379577905,24.286791189253));
#204389=CARTESIAN_POINT('Ctrl Pts',(17.0838305951181,22.0536675764693,24.7212661451625));
#204390=CARTESIAN_POINT('Ctrl Pts',(17.1563136868015,22.1811130577517,24.6527738009879));
#204391=CARTESIAN_POINT('Ctrl Pts',(17.310953442413,22.4497505166737,24.5079414303006));
#204392=CARTESIAN_POINT('Ctrl Pts',(17.5477734783974,22.8596195088232,24.2867428266715));
#204393=CARTESIAN_POINT('',(15.8322016766084,23.8505910663322,24.286748058316));
#204394=CARTESIAN_POINT('Ctrl Pts',(15.8321913101151,23.8505710653266,24.2866983418861));
#204395=CARTESIAN_POINT('Ctrl Pts',(15.5936912394624,23.4373985268495,24.5096269229037));
#204396=CARTESIAN_POINT('Ctrl Pts',(15.4382448985059,23.1692116623606,24.6544644797276));
#204397=CARTESIAN_POINT('Ctrl Pts',(15.3658275652556,23.045996263744,24.7212280327177));
#204398=CARTESIAN_POINT('Origin',(5.74060024092297,4.39900724309922,24.2867204332532));
#204399=CARTESIAN_POINT('Origin',(5.74151143133214,4.3984810071116,26.5899800429737));
#204400=CARTESIAN_POINT('',(21.3755975984735,32.4677148557234,23.771312181951));
#204401=CARTESIAN_POINT('',(22.2415467480286,31.9675828040188,23.7713121984419));
#204402=CARTESIAN_POINT('Origin',(5.74151140929949,4.39848096831469,23.7713126941327));
#204403=CARTESIAN_POINT('',(19.3125337099526,28.8956414417012,26.5899796131799));
#204404=CARTESIAN_POINT('Ctrl Pts',(21.3755975983465,32.4677148554242,23.7713121835682));
#204405=CARTESIAN_POINT('Ctrl Pts',(20.6407515600636,31.1953722914711,24.7753157659958));
#204406=CARTESIAN_POINT('Ctrl Pts',(19.95306359651,30.0046811518796,25.7148715698447));
#204407=CARTESIAN_POINT('Ctrl Pts',(19.3125337100782,28.8956414407917,26.5899796084756));
#204408=CARTESIAN_POINT('',(20.178482858423,28.395509386793,26.5899795890942));
#204409=CARTESIAN_POINT('Origin',(5.74151104328244,4.39848033683433,26.5900243594238));
#204410=CARTESIAN_POINT('Ctrl Pts',(20.1784828585063,28.3955093869677,26.5899795915816));
#204411=CARTESIAN_POINT('Ctrl Pts',(20.8190127456828,29.5045490993472,25.7148715683435));
#204412=CARTESIAN_POINT('Ctrl Pts',(21.5067007070568,30.6952402351672,24.7753157674721));
#204413=CARTESIAN_POINT('Ctrl Pts',(22.2415467460087,31.9675828002811,23.7713121985765));
#204414=CARTESIAN_POINT('Ctrl Pts',(20.221007281093,28.3698746882855,26.5899795877331));
#204415=CARTESIAN_POINT('Ctrl Pts',(19.7504400015878,28.654112519959,26.5899795857849));
#204416=CARTESIAN_POINT('Ctrl Pts',(19.2690801623198,28.9196636725365,26.5899796183189));
#204417=CARTESIAN_POINT('Ctrl Pts',(19.5700813818812,27.2922404161775,26.9546804984488));
#204418=CARTESIAN_POINT('Ctrl Pts',(19.1206684688858,27.5637003273941,26.9546804965882));
#204419=CARTESIAN_POINT('Ctrl Pts',(18.6609481759833,27.8173136197475,26.9546805276596));
#204420=CARTESIAN_POINT('Ctrl Pts',(18.9132435720845,26.2048187355945,27.277302700386));
#204421=CARTESIAN_POINT('Ctrl Pts',(18.4851771548917,26.4633846740573,27.2773026986138));
#204422=CARTESIAN_POINT('Ctrl Pts',(18.0472929441735,26.7049516835288,27.2773027282094));
#204423=CARTESIAN_POINT('',(18.0472964525246,26.7049497421475,27.277301696197));
#204424=CARTESIAN_POINT('',(18.9132441978049,26.2048215694368,27.2773009915312));
#204425=CARTESIAN_POINT('Origin',(5.74151155402298,4.39848120464802,27.2772769633899));
#204426=CARTESIAN_POINT('Origin',(9.21089876697408,9.41605891557657,-49.0928216328722));
#204427=CARTESIAN_POINT('Ctrl Pts',(19.3125337107697,28.8956414419891,26.5899796154508));
#204428=CARTESIAN_POINT('Ctrl Pts',(18.8948647994427,28.1724723618742,26.8318598739555));
#204429=CARTESIAN_POINT('Ctrl Pts',(18.4727278277697,27.4415670988572,27.0613206268202));
#204430=CARTESIAN_POINT('Ctrl Pts',(18.0472930964594,26.7049519595748,27.2773026481468));
#204431=CARTESIAN_POINT('Ctrl Pts',(19.0875211724137,26.0985973624576,27.2773005174825));
#204432=CARTESIAN_POINT('Ctrl Pts',(18.4875912617432,26.4675663716596,27.2773005316561));
#204433=CARTESIAN_POINT('Ctrl Pts',(17.8681919888846,26.8028253286626,27.2773005086777));
#204434=CARTESIAN_POINT('Ctrl Pts',(17.1837978935882,23.0032139530009,28.2001646533416));
#204435=CARTESIAN_POINT('Ctrl Pts',(16.6694441440604,23.3195518950957,28.2001646654935));
#204436=CARTESIAN_POINT('Ctrl Pts',(16.1383982122221,23.6069883081336,28.2001646457928));
#204437=CARTESIAN_POINT('Ctrl Pts',(15.2196444446915,19.8095733659765,28.2002959316027));
#204438=CARTESIAN_POINT('Ctrl Pts',(14.7935833337258,20.0716095524984,28.2002959416686));
#204439=CARTESIAN_POINT('Ctrl Pts',(14.35369537743,20.3097053719288,28.2002959253497));
#204440=CARTESIAN_POINT('',(14.3536956895336,20.3097059481584,28.2002959378536));
#204441=CARTESIAN_POINT('Ctrl Pts',(18.0472929115517,26.704951639418,27.2773011920215));
#204442=CARTESIAN_POINT('Ctrl Pts',(17.7944161262797,26.2671104038641,27.4056819060273));
#204443=CARTESIAN_POINT('Ctrl Pts',(17.5384736085755,25.8239610334624,27.5215288291337));
#204444=CARTESIAN_POINT('Ctrl Pts',(16.2909440130751,23.6639371352708,28.0175984786145));
#204445=CARTESIAN_POINT('Ctrl Pts',(15.2796812032394,21.9129952381913,28.2002310827359));
#204446=CARTESIAN_POINT('Ctrl Pts',(14.3536956893728,20.3097059482508,28.2002959253267));
#204447=CARTESIAN_POINT('',(15.219645892707,19.8095757203957,28.2002959219892));
#204448=CARTESIAN_POINT('Origin',(5.74021129336394,4.39615296312738,28.2002959442038));
#204449=CARTESIAN_POINT('Ctrl Pts',(15.21964589245,19.8095757205449,28.2002959315058));
#204450=CARTESIAN_POINT('Ctrl Pts',(16.145631119436,21.4128645137541,28.2002309588425));
#204451=CARTESIAN_POINT('Ctrl Pts',(17.1568935372514,23.1638057320601,28.0175983353083));
#204452=CARTESIAN_POINT('Ctrl Pts',(18.4044232092138,25.3238297626283,27.5215286554428));
#204453=CARTESIAN_POINT('Ctrl Pts',(18.6603661747832,25.7669799084802,27.4056815045495));
#204454=CARTESIAN_POINT('Ctrl Pts',(18.9132433941185,26.2048218955868,27.2773005208096));
#204455=CARTESIAN_POINT('Origin',(24.554264519142,-12.1524890835033,28.2002959440628));
#204456=CARTESIAN_POINT('',(1.71204293376356,10.3798964156645,28.2002959442055));
#204457=CARTESIAN_POINT('',(-0.237538088397926,4.89942023566783,28.2002959442207));
#204458=CARTESIAN_POINT('',(2.57606764544349,-2.08205734112255,28.2002959442049));
#204459=CARTESIAN_POINT('',(8.29722405600997,-1.02999353045533,28.2002959441664));
#204460=CARTESIAN_POINT('',(12.9091667390687,-9.02089961773015,28.200295944139));
#204461=CARTESIAN_POINT('',(20.514527353846,-20.1978824157183,28.2002959440931));
#204462=CARTESIAN_POINT('',(12.932341071127,3.89738441892291,28.2002971502855));
#204463=CARTESIAN_POINT('',(31.9673785522384,4.89448176563968,28.2002959440064));
#204464=CARTESIAN_POINT('',(12.9360895449993,4.89739219265999,28.200295944133));
#204465=CARTESIAN_POINT('',(9.16485197039698,9.32603023203825,28.2002959441562));
#204466=CARTESIAN_POINT('',(9.77099937088191,10.3755657044006,28.200295654095));
#204467=CARTESIAN_POINT('',(12.4447246836025,17.004435269039,28.2002959441312));
#204468=CARTESIAN_POINT('Origin',(8.35619520163675,9.92531994025981,-49.108025876278));
#204469=CARTESIAN_POINT('Ctrl Pts',(8.90696212907711,10.8790081116112,28.2002466092308));
#204470=CARTESIAN_POINT('Ctrl Pts',(10.1399254174846,13.0138113084105,28.1651273151156));
#204471=CARTESIAN_POINT('Ctrl Pts',(11.3461773044307,15.102365289379,28.0112331957233));
#204472=CARTESIAN_POINT('Ctrl Pts',(13.2764788999009,18.4445686262691,27.5957107423261));
#204473=CARTESIAN_POINT('Ctrl Pts',(14.0789350757054,19.8339741547999,27.3744803344058));
#204474=CARTESIAN_POINT('Ctrl Pts',(14.8923645301619,21.2423792679598,27.0955469973897));
#204475=CARTESIAN_POINT('Ctrl Pts',(15.3992166125511,22.1199672915945,26.91474135326));
#204476=CARTESIAN_POINT('Ctrl Pts',(5.74501608570992,27.381231565221,26.9147413002422));
#204477=CARTESIAN_POINT('Ctrl Pts',(-3.91078859340501,22.1229119126912,
26.9147413921545));
#204478=CARTESIAN_POINT('Ctrl Pts',(15.1571042718132,21.6757012443153,27.0085108837275));
#204479=CARTESIAN_POINT('Ctrl Pts',(5.74492822573411,26.8050690703347,27.0085108320388));
#204480=CARTESIAN_POINT('Ctrl Pts',(-3.66881175757242,21.6785720456907,
27.0085109216469));
#204481=CARTESIAN_POINT('Ctrl Pts',(14.9144156594598,21.2303777625865,27.0955319455556));
#204482=CARTESIAN_POINT('Ctrl Pts',(5.74484015662144,26.2275352033578,27.0955318951992));
#204483=CARTESIAN_POINT('Ctrl Pts',(-3.42625897267891,21.2331745685361,
27.0955319824977));
#204484=CARTESIAN_POINT('',(15.3990890456361,22.1198936811015,26.9147542276336));
#204485=CARTESIAN_POINT('Ctrl Pts',(14.8923632383604,21.2423770312816,27.0955319378225));
#204486=CARTESIAN_POINT('Ctrl Pts',(15.0614065435361,21.5350655416996,27.0375563306787));
#204487=CARTESIAN_POINT('Ctrl Pts',(15.2303719907582,21.8276192456638,26.9772903841487));
#204488=CARTESIAN_POINT('Ctrl Pts',(15.3991823760544,22.1199044690509,26.9147546129385));
#204489=CARTESIAN_POINT('Origin',(5.74151140010393,4.39848095779155,26.9147413701129));
#204490=CARTESIAN_POINT('Origin',(3.12437047411265,9.93336279302241,-49.0487799727131));
#204491=CARTESIAN_POINT('',(-3.44439565278897,23.2828425212368,25.931485173807));
#204492=CARTESIAN_POINT('Ctrl Pts',(-3.4443956524968,23.2828425201652,25.9314851737699));
#204493=CARTESIAN_POINT('Ctrl Pts',(-3.43593281093406,23.2869590943663,
25.8791704465806));
#204494=CARTESIAN_POINT('Ctrl Pts',(-3.43111130577735,23.2892986801342,
25.8260823886736));
#204495=CARTESIAN_POINT('Ctrl Pts',(-3.42983221586416,23.289919661804,25.7646694657392));
#204496=CARTESIAN_POINT('Ctrl Pts',(-3.42974908867524,23.2899600169299,
25.7566367032008));
#204497=CARTESIAN_POINT('Ctrl Pts',(-3.42974987313952,23.2899596360923,
25.7486074095058));
#204498=CARTESIAN_POINT('Ctrl Pts',(-8.84675303454136,32.6757633169261,
22.7471965434027));
#204499=CARTESIAN_POINT('Ctrl Pts',(-8.94297420735045,32.8489188464596,
23.301143660729));
#204500=CARTESIAN_POINT('Ctrl Pts',(-9.37249752405054,32.7632351684153,
23.6939189580163));
#204501=CARTESIAN_POINT('Ctrl Pts',(-9.88105920150225,32.4674073403413,
23.6884088482758));
#204502=CARTESIAN_POINT('Ctrl Pts',(-3.90678708002987,22.1250887162451,
26.9147416660239));
#204503=CARTESIAN_POINT('Ctrl Pts',(-3.90589515253033,22.1281657013813,
26.9143198164446));
#204504=CARTESIAN_POINT('Ctrl Pts',(-3.90534990476411,22.1291437755602,
26.9142057824261));
#204505=CARTESIAN_POINT('Ctrl Pts',(-3.89940729495585,22.1521088307544,
26.9109126683578));
#204506=CARTESIAN_POINT('Ctrl Pts',(-3.83825087104384,22.3642461066706,
26.8872900237513));
#204507=CARTESIAN_POINT('Ctrl Pts',(-3.70811700924889,22.7435860369009,
26.71277621085));
#204508=CARTESIAN_POINT('Ctrl Pts',(-3.65928152146367,22.8742125696621,
26.627823416375));
#204509=CARTESIAN_POINT('Ctrl Pts',(-3.57526469718159,23.0739955562771,
26.4353664866351));
#204510=CARTESIAN_POINT('Ctrl Pts',(-3.53908080557517,23.1504477848807,
26.3346393426264));
#204511=CARTESIAN_POINT('Ctrl Pts',(-3.48252231520362,23.2471055708992,
26.1305005570059));
#204512=CARTESIAN_POINT('Ctrl Pts',(-3.46082434657006,23.2748511235125,
26.0330423852759));
#204513=CARTESIAN_POINT('Ctrl Pts',(-3.44439565382086,23.282842521342,25.9314851765582));
#204514=CARTESIAN_POINT('Origin',(5.74151140036463,4.39848095688092,25.3266316978537));
#204515=CARTESIAN_POINT('',(14.9331775320422,23.2800400409747,25.9314851627747));
#204516=CARTESIAN_POINT('Origin',(5.741511399887,4.39848095840148,25.9314851618295));
#204517=CARTESIAN_POINT('',(14.9185337817524,23.2871616959628,25.7488463129082));
#204518=CARTESIAN_POINT('Ctrl Pts',(14.9185337892307,23.2871616971693,25.7488463129075));
#204519=CARTESIAN_POINT('Ctrl Pts',(14.9185405559114,23.2871584096181,25.8101740017074));
#204520=CARTESIAN_POINT('Ctrl Pts',(14.9234430137883,23.2847788762736,25.8713006547196));
#204521=CARTESIAN_POINT('Ctrl Pts',(14.9331775377139,23.2800400465487,25.9314851622964));
#204522=CARTESIAN_POINT('',(14.9185337786432,23.2871617022644,25.6290584332972));
#204523=CARTESIAN_POINT('Ctrl Pts',(-8.99715656251452,-23.9953693247602,
20.8773596145434));
#204524=CARTESIAN_POINT('Ctrl Pts',(-8.9868776731636,-23.9800768746642,
20.8773596145333));
#204525=CARTESIAN_POINT('Ctrl Pts',(-8.95678702011182,-23.933838934222,
20.8773596144326));
#204526=CARTESIAN_POINT('Ctrl Pts',(-8.91177018663718,-23.8577893888285,
20.8773596144945));
#204527=CARTESIAN_POINT('Ctrl Pts',(-8.86525381475224,-23.7687959441899,
20.8773596146496));
#204528=CARTESIAN_POINT('Ctrl Pts',(-8.82685033339904,-23.685430775854,
20.877359614659));
#204529=CARTESIAN_POINT('Ctrl Pts',(-8.79534772535621,-23.6070335362959,
20.8773596145495));
#204530=CARTESIAN_POINT('Ctrl Pts',(-8.76990856199136,-23.5328951166812,
20.8773596144573));
#204531=CARTESIAN_POINT('Ctrl Pts',(-8.75009650146112,-23.4625439978097,
20.877359614566));
#204532=CARTESIAN_POINT('Ctrl Pts',(-8.73558091493123,-23.3951982642793,
20.8773596146162));
#204533=CARTESIAN_POINT('Ctrl Pts',(-8.72628806369043,-23.3286070770157,
20.8773596145799));
#204534=CARTESIAN_POINT('Ctrl Pts',(-8.72028401701982,-23.2144021784521,
20.8773596147206));
#204535=CARTESIAN_POINT('Ctrl Pts',(-8.74190536694087,-23.0995620648631,
20.8773596145317));
#204536=CARTESIAN_POINT('Ctrl Pts',(-8.79455790988864,-22.9752903946257,
20.8773596146494));
#204537=CARTESIAN_POINT('Ctrl Pts',(-8.77493267839959,-24.1447345439747,
20.5111428636388));
#204538=CARTESIAN_POINT('Ctrl Pts',(-8.76318138043395,-24.1272518757731,
20.5111428635938));
#204539=CARTESIAN_POINT('Ctrl Pts',(-8.72887560347735,-24.0745319200445,
20.5111428637451));
#204540=CARTESIAN_POINT('Ctrl Pts',(-8.67779284310949,-23.9882276518745,
20.511142863696));
#204541=CARTESIAN_POINT('Ctrl Pts',(-8.6249387412429,-23.8871230488255,
20.5111428636937));
#204542=CARTESIAN_POINT('Ctrl Pts',(-8.58097902591354,-23.7917281591928,
20.5111428635807));
#204543=CARTESIAN_POINT('Ctrl Pts',(-8.54443599196912,-23.7008391487626,
20.511142863624));
#204544=CARTESIAN_POINT('Ctrl Pts',(-8.51432918805173,-23.6131906625661,
20.5111428637645));
#204545=CARTESIAN_POINT('Ctrl Pts',(-8.49021705283818,-23.5277064146962,
20.5111428637433));
#204546=CARTESIAN_POINT('Ctrl Pts',(-8.47183928423895,-23.4428018114895,
20.5111428638062));
#204547=CARTESIAN_POINT('Ctrl Pts',(-8.4594997599568,-23.3547221324258,
20.5111428636616));
#204548=CARTESIAN_POINT('Ctrl Pts',(-8.45051756096687,-23.1940368959468,
20.5111428636575));
#204549=CARTESIAN_POINT('Ctrl Pts',(-8.48350221464017,-23.0087792041365,
20.5111428638536));
#204550=CARTESIAN_POINT('Ctrl Pts',(-8.56864756401791,-22.7759845775799,
20.5111428633606));
#204551=CARTESIAN_POINT('Ctrl Pts',(-9.04117260634905,-23.965784449087,
20.190360480749));
#204552=CARTESIAN_POINT('Ctrl Pts',(-9.03118535801596,-23.9509258164736,
20.190360480614));
#204553=CARTESIAN_POINT('Ctrl Pts',(-9.00192959756204,-23.9059717743316,
20.1903604806728));
#204554=CARTESIAN_POINT('Ctrl Pts',(-8.95811424656216,-23.8319533892476,
20.190360480772));
#204555=CARTESIAN_POINT('Ctrl Pts',(-8.91285319342359,-23.7453588097091,
20.190360480782));
#204556=CARTESIAN_POINT('Ctrl Pts',(-8.87555023927277,-23.6643763767756,
20.190360480786));
#204557=CARTESIAN_POINT('Ctrl Pts',(-8.84504599203048,-23.5884533912974,
20.1903604806645));
#204558=CARTESIAN_POINT('Ctrl Pts',(-8.82053135157356,-23.5169909206135,
20.1903604806203));
#204559=CARTESIAN_POINT('Ctrl Pts',(-8.80157100992477,-23.4496372312535,
20.1903604807102));
#204560=CARTESIAN_POINT('Ctrl Pts',(-8.78782040859996,-23.3857693956566,
20.1903604807626));
#204561=CARTESIAN_POINT('Ctrl Pts',(-8.77913101394761,-23.3234344490853,
20.1903604806856));
#204562=CARTESIAN_POINT('Ctrl Pts',(-8.77371685212054,-23.2184359438162,
20.1903604807405));
#204563=CARTESIAN_POINT('Ctrl Pts',(-8.79308746453397,-23.1175434925026,
20.1903604809693));
#204564=CARTESIAN_POINT('Ctrl Pts',(-8.83930413343514,-23.0147670380569,
20.1903604803143));
#204565=CARTESIAN_POINT('Ctrl Pts',(-9.34510800938916,-23.7614977748123,
20.4581261241115));
#204566=CARTESIAN_POINT('Ctrl Pts',(-9.33713457292292,-23.7496347020095,
20.4581261241351));
#204567=CARTESIAN_POINT('Ctrl Pts',(-9.31364383361007,-23.713546107752,
20.4581261242221));
#204568=CARTESIAN_POINT('Ctrl Pts',(-9.27812484535288,-23.6535530962607,
20.4581261241431));
#204569=CARTESIAN_POINT('Ctrl Pts',(-9.2415318997417,-23.5835229355689,
20.4581261240408));
#204570=CARTESIAN_POINT('Ctrl Pts',(-9.21182820158421,-23.5189935409852,
20.4581261240731));
#204571=CARTESIAN_POINT('Ctrl Pts',(-9.18821774019108,-23.4601555406275,
20.458126124117));
#204572=CARTESIAN_POINT('Ctrl Pts',(-9.17008702746188,-23.4071707772461,
20.4581261241394));
#204573=CARTESIAN_POINT('Ctrl Pts',(-9.15700789410373,-23.3605146533046,
20.4581261241033));
#204574=CARTESIAN_POINT('Ctrl Pts',(-9.14853959565782,-23.3206620673235,
20.4581261240509));
#204575=CARTESIAN_POINT('Ctrl Pts',(-9.14401713280292,-23.2877169118112,
20.4581261242379));
#204576=CARTESIAN_POINT('Ctrl Pts',(-9.14267618723343,-23.2462895206962,
20.4581261241401));
#204577=CARTESIAN_POINT('Ctrl Pts',(-9.14650521980462,-23.2417071264231,
20.4581261237549));
#204578=CARTESIAN_POINT('Ctrl Pts',(-9.1482815065833,-23.2873574219931,
20.4581261244531));
#204579=CARTESIAN_POINT('',(-9.13718571985655,-23.7624716586421,20.4002959442177));
#204580=CARTESIAN_POINT('Origin',(-9.13718571783264,-23.7624716575871,20.7002959442805));
#204581=CARTESIAN_POINT('Ctrl Pts',(-9.13718572090368,-23.7624716580812,
20.4002959442064));
#204582=CARTESIAN_POINT('Ctrl Pts',(-9.1217925670556,-23.7337414451814,
20.4002959457895));
#204583=CARTESIAN_POINT('Ctrl Pts',(-9.10656908528018,-23.7045710116401,
20.4002998614076));
#204584=CARTESIAN_POINT('Ctrl Pts',(-9.08412547697729,-23.6601420459723,
20.4002995189121));
#204585=CARTESIAN_POINT('Ctrl Pts',(-9.07300109900035,-23.6377588161733,
20.4002982076481));
#204586=CARTESIAN_POINT('Ctrl Pts',(-9.0602431876458,-23.6113456714881,
20.4002963947388));
#204587=CARTESIAN_POINT('Ctrl Pts',(-9.05482945427011,-23.5999609489625,
20.4002960197858));
#204588=CARTESIAN_POINT('Ctrl Pts',(-9.0512329494819,-23.5923566351528,
20.4002959183414));
#204589=CARTESIAN_POINT('Ctrl Pts',(-9.04873575059248,-23.5870394283302,
20.4002959926292));
#204590=CARTESIAN_POINT('Ctrl Pts',(-9.03901593661892,-23.566259265653,
20.4002967020245));
#204591=CARTESIAN_POINT('Ctrl Pts',(-9.03126612659712,-23.5479284629125,
20.400298735203));
#204592=CARTESIAN_POINT('Ctrl Pts',(-9.02099960868391,-23.5207597136846,
20.4002986136511));
#204593=CARTESIAN_POINT('Ctrl Pts',(-9.01620485748275,-23.5072568739483,
20.4002979339754));
#204594=CARTESIAN_POINT('Ctrl Pts',(-9.01121052260017,-23.491674623769,
20.4002967461646));
#204595=CARTESIAN_POINT('Ctrl Pts',(-9.00919938876484,-23.4850364039207,
20.4002963436079));
#204596=CARTESIAN_POINT('Ctrl Pts',(-9.00788741824236,-23.4806201364773,
20.4002961232506));
#204597=CARTESIAN_POINT('Ctrl Pts',(-9.00763169353532,-23.4797693863138,
20.4002960668107));
#204598=CARTESIAN_POINT('Ctrl Pts',(-8.9904100471896,-23.4193935229362,
20.4002947264388));
#204599=CARTESIAN_POINT('Ctrl Pts',(-8.97705155970833,-23.3652508057008,
20.4002928520485));
#204600=CARTESIAN_POINT('Ctrl Pts',(-8.96070965887397,-23.2643378512478,
20.4002995827454));
#204601=CARTESIAN_POINT('Ctrl Pts',(-8.96377909428871,-23.2303698420273,
20.4003213911137));
#204602=CARTESIAN_POINT('Ctrl Pts',(-8.9682842579699,-23.2119238555671,
20.4003143964805));
#204603=CARTESIAN_POINT('Ctrl Pts',(-10.7660892793943,-21.9780503515969,
20.4287190802049));
#204604=CARTESIAN_POINT('Ctrl Pts',(-10.1495535474721,-22.3639056996024,
20.4287190803453));
#204605=CARTESIAN_POINT('Ctrl Pts',(-9.5198734122129,-22.7279161192075,
20.4287190804769));
#204606=CARTESIAN_POINT('Ctrl Pts',(-8.8778225534174,-23.0696343555385,
20.4287190805991));
#204607=CARTESIAN_POINT('Ctrl Pts',(-10.7949799188368,-22.0242130175549,
20.4095287376793));
#204608=CARTESIAN_POINT('Ctrl Pts',(-10.1773651620533,-22.4107436670741,
20.4095287378198));
#204609=CARTESIAN_POINT('Ctrl Pts',(-9.54658299736494,-22.7753911564744,
20.4095287379515));
#204610=CARTESIAN_POINT('Ctrl Pts',(-8.90340845862212,-23.1177074481226,
20.4095287380741));
#204611=CARTESIAN_POINT('Ctrl Pts',(-10.8251876901546,-22.0724802516293,
20.3999633662088));
#204612=CARTESIAN_POINT('Ctrl Pts',(-10.2064447154816,-22.4597169898368,
20.3999633663497));
#204613=CARTESIAN_POINT('Ctrl Pts',(-9.57451027955166,-22.8250305932121,
20.3999633664814));
#204614=CARTESIAN_POINT('Ctrl Pts',(-8.93016083199605,-23.1679722056776,
20.3999633666044));
#204615=CARTESIAN_POINT('Ctrl Pts',(-10.8558172832303,-22.1214214900581,
20.4003046934346));
#204616=CARTESIAN_POINT('Ctrl Pts',(-10.2359303362167,-22.509374176787,
20.4003046935757));
#204617=CARTESIAN_POINT('Ctrl Pts',(-9.60282753871304,-22.875363195763,
20.4003046937078));
#204618=CARTESIAN_POINT('Ctrl Pts',(-8.95728677590071,-23.218938861034,
20.4003046938308));
#204619=CARTESIAN_POINT('Ctrl Pts',(-8.96828432543498,-23.2119238193032,
20.4002959441743));
#204620=CARTESIAN_POINT('Ctrl Pts',(-9.12635064242563,-23.1269591678946,
20.4002959441748));
#204621=CARTESIAN_POINT('Ctrl Pts',(-9.36417382393184,-22.9983755916953,
20.4002959441755));
#204622=CARTESIAN_POINT('Ctrl Pts',(-9.67826950128945,-22.8200241580274,
20.4002959441763));
#204623=CARTESIAN_POINT('Ctrl Pts',(-9.99236522333383,-22.6416726989851,
20.4002959441772));
#204624=CARTESIAN_POINT('Ctrl Pts',(-10.3827798319046,-22.4135239895983,
20.4002959441782));
#204625=CARTESIAN_POINT('Ctrl Pts',(-10.8431141439918,-22.1256339959947,
20.4002959441794));
#204626=CARTESIAN_POINT('Ctrl Pts',(-10.8061851372035,-21.9355735447269,
20.6799997150787));
#204627=CARTESIAN_POINT('Ctrl Pts',(-10.8611823241672,-21.9391254772816,
20.6799997149459));
#204628=CARTESIAN_POINT('Ctrl Pts',(-10.9389796780621,-21.9617936262111,
20.6799997150809));
#204629=CARTESIAN_POINT('Ctrl Pts',(-11.0287375944353,-22.0085265079922,
20.6799997150876));
#204630=CARTESIAN_POINT('Ctrl Pts',(-11.1036759353933,-22.0597459491879,
20.679999715156));
#204631=CARTESIAN_POINT('Ctrl Pts',(-11.1766701791714,-22.120026553952,
20.6799997151486));
#204632=CARTESIAN_POINT('Ctrl Pts',(-11.2498012937466,-22.1900356743765,
20.6799997149106));
#204633=CARTESIAN_POINT('Ctrl Pts',(-11.3244553744639,-22.2711103654021,
20.6799997149797));
#204634=CARTESIAN_POINT('Ctrl Pts',(-11.4012009604307,-22.3646361657606,
20.6799997151214));
#204635=CARTESIAN_POINT('Ctrl Pts',(-11.4799563990276,-22.4719380702791,
20.6799997154021));
#204636=CARTESIAN_POINT('Ctrl Pts',(-11.563108357882,-22.5989612996514,
20.6799997149896));
#204637=CARTESIAN_POINT('Ctrl Pts',(-11.6166500801432,-22.6923156158958,
20.6799997150355));
#204638=CARTESIAN_POINT('Ctrl Pts',(-11.6443211351356,-22.7444544716781,
20.6799997151091));
#204639=CARTESIAN_POINT('Ctrl Pts',(-10.8069053934896,-21.9168223582932,
20.6427607056882));
#204640=CARTESIAN_POINT('Ctrl Pts',(-10.864963397127,-21.9206276697696,
20.6427607054826));
#204641=CARTESIAN_POINT('Ctrl Pts',(-10.9460903559431,-21.9443566732588,
20.6427607057833));
#204642=CARTESIAN_POINT('Ctrl Pts',(-11.038479844639,-21.9925005223243,
20.6427607057509));
#204643=CARTESIAN_POINT('Ctrl Pts',(-11.1150085094517,-22.044824891849,
20.6427607059756));
#204644=CARTESIAN_POINT('Ctrl Pts',(-11.1891648371056,-22.1060758034523,
20.6427607055836));
#204645=CARTESIAN_POINT('Ctrl Pts',(-11.2632037221752,-22.1769606101563,
20.6427607057236));
#204646=CARTESIAN_POINT('Ctrl Pts',(-11.3386090883936,-22.2588558418786,
20.6427607057331));
#204647=CARTESIAN_POINT('Ctrl Pts',(-11.4160063874044,-22.3531791804305,
20.6427607055682));
#204648=CARTESIAN_POINT('Ctrl Pts',(-11.4953512911596,-22.4612865305579,
20.6427607058309));
#204649=CARTESIAN_POINT('Ctrl Pts',(-11.5790794493932,-22.5891913451935,
20.6427607058173));
#204650=CARTESIAN_POINT('Ctrl Pts',(-11.632984839097,-22.683179373085,20.642760705509));
#204651=CARTESIAN_POINT('Ctrl Pts',(-11.6608498525122,-22.7356836494124,
20.6427607059677));
#204652=CARTESIAN_POINT('Ctrl Pts',(-10.8070827538999,-21.9122049483201,
20.5836127974776));
#204653=CARTESIAN_POINT('Ctrl Pts',(-10.8658944723167,-21.9160726547119,
20.5836127975595));
#204654=CARTESIAN_POINT('Ctrl Pts',(-10.9478413342319,-21.9400628881132,
20.5836127975037));
#204655=CARTESIAN_POINT('Ctrl Pts',(-11.0408788378766,-21.9885541821733,
20.5836127973525));
#204656=CARTESIAN_POINT('Ctrl Pts',(-11.1177991138986,-22.0411506354475,
20.5836127974587));
#204657=CARTESIAN_POINT('Ctrl Pts',(-11.192241600475,-22.1026404838165,
20.5836127974946));
#204658=CARTESIAN_POINT('Ctrl Pts',(-11.266504020722,-22.1737409235564,
20.5836127973859));
#204659=CARTESIAN_POINT('Ctrl Pts',(-11.3420943882361,-22.2558382110847,
20.5836127975344));
#204660=CARTESIAN_POINT('Ctrl Pts',(-11.4196521692291,-22.3503579419258,
20.5836127976441));
#204661=CARTESIAN_POINT('Ctrl Pts',(-11.4991422265039,-22.4586636291929,
20.5836127976961));
#204662=CARTESIAN_POINT('Ctrl Pts',(-11.5830122715433,-22.586785529987,
20.5836127975542));
#204663=CARTESIAN_POINT('Ctrl Pts',(-11.6370072131054,-22.6809296085204,
20.5836127975256));
#204664=CARTESIAN_POINT('Ctrl Pts',(-11.6649199880644,-22.7335238661473,
20.583612797551));
#204665=CARTESIAN_POINT('Ctrl Pts',(-10.8062783835743,-21.9331459655393,
20.5193981264798));
#204666=CARTESIAN_POINT('Ctrl Pts',(-10.861671832137,-21.9367307014505,
20.5193981263751));
#204667=CARTESIAN_POINT('Ctrl Pts',(-10.9399002458419,-21.9595361901679,
20.5193981262313));
#204668=CARTESIAN_POINT('Ctrl Pts',(-11.0299988527176,-22.006451740078,
20.5193981263361));
#204669=CARTESIAN_POINT('Ctrl Pts',(-11.1051430813033,-22.0578142277009,
20.5193981262806));
#204670=CARTESIAN_POINT('Ctrl Pts',(-11.1782877717055,-22.1182204513343,
20.5193981262853));
#204671=CARTESIAN_POINT('Ctrl Pts',(-11.2515364086509,-22.1883429411281,
20.5193981262471));
#204672=CARTESIAN_POINT('Ctrl Pts',(-11.3262877529458,-22.2695238612985,
20.5193981262491));
#204673=CARTESIAN_POINT('Ctrl Pts',(-11.4031177114245,-22.3631529135119,
20.5193981264452));
#204674=CARTESIAN_POINT('Ctrl Pts',(-11.4819494637374,-22.4705590912302,
20.5193981262437));
#204675=CARTESIAN_POINT('Ctrl Pts',(-11.5651760189141,-22.5976964540601,
20.5193981261284));
#204676=CARTESIAN_POINT('Ctrl Pts',(-11.6187648225682,-22.6911328131308,
20.5193981263103));
#204677=CARTESIAN_POINT('Ctrl Pts',(-11.6464609879771,-22.743318977044,
20.5193981263869));
#204678=CARTESIAN_POINT('Ctrl Pts',(-10.8056660114234,-21.9490884871962,
20.4912119571127));
#204679=CARTESIAN_POINT('Ctrl Pts',(-10.8584571105984,-21.9524577968244,
20.4912119570776));
#204680=CARTESIAN_POINT('Ctrl Pts',(-10.9338546472344,-21.9743613334006,
20.4912119571212));
#204681=CARTESIAN_POINT('Ctrl Pts',(-11.0217158542057,-22.0200772594598,
20.4912119573654));
#204682=CARTESIAN_POINT('Ctrl Pts',(-11.0955079671268,-22.0705003216148,
20.4912119572087));
#204683=CARTESIAN_POINT('Ctrl Pts',(-11.1676646375083,-22.1300815751852,
20.491211957187));
#204684=CARTESIAN_POINT('Ctrl Pts',(-11.2401414750011,-22.1994595457667,
20.4912119572134));
#204685=CARTESIAN_POINT('Ctrl Pts',(-11.3142540658599,-22.2799428301519,
20.4912119571523));
#204686=CARTESIAN_POINT('Ctrl Pts',(-11.3905299287246,-22.3728938029203,
20.4912119573031));
#204687=CARTESIAN_POINT('Ctrl Pts',(-11.4688605094667,-22.4796151794587,
20.4912119571141));
#204688=CARTESIAN_POINT('Ctrl Pts',(-11.5515971719193,-22.6060030075024,
20.4912119570294));
#204689=CARTESIAN_POINT('Ctrl Pts',(-11.6048767802808,-22.698900574664,
20.4912119571867));
#204690=CARTESIAN_POINT('Ctrl Pts',(-11.6324080396823,-22.7507760543108,
20.4912119572869));
#204691=CARTESIAN_POINT('Ctrl Pts',(-10.8050907107914,-21.9640658896441,
20.4716637202657));
#204692=CARTESIAN_POINT('Ctrl Pts',(-10.8554370003002,-21.9672328143278,
20.4716637202851));
#204693=CARTESIAN_POINT('Ctrl Pts',(-10.928175034125,-21.988289000426,20.4716637204765));
#204694=CARTESIAN_POINT('Ctrl Pts',(-11.0139342876185,-22.0328779232534,
20.4716637204352));
#204695=CARTESIAN_POINT('Ctrl Pts',(-11.0864561384243,-22.0824184312553,
20.4716637203902));
#204696=CARTESIAN_POINT('Ctrl Pts',(-11.157684600981,-22.1412246566447,
20.4716637204336));
#204697=CARTESIAN_POINT('Ctrl Pts',(-11.2294363618877,-22.2099031783736,
20.4716637202759));
#204698=CARTESIAN_POINT('Ctrl Pts',(-11.3029488679744,-22.2897310608607,
20.4716637203362));
#204699=CARTESIAN_POINT('Ctrl Pts',(-11.3787041786207,-22.3820450033813,
20.4716637204405));
#204700=CARTESIAN_POINT('Ctrl Pts',(-11.4565639274701,-22.4881230351698,
20.4716637203393));
#204701=CARTESIAN_POINT('Ctrl Pts',(-11.5388403539662,-22.6138067051031,
20.4716637206717));
#204702=CARTESIAN_POINT('Ctrl Pts',(-11.5918294850086,-22.7061980956222,
20.4716637203685));
#204703=CARTESIAN_POINT('Ctrl Pts',(-11.6192058213822,-22.7577816986772,
20.4716637204245));
#204704=CARTESIAN_POINT('Ctrl Pts',(-10.8046326411862,-21.9759912957306,
20.4586940398522));
#204705=CARTESIAN_POINT('Ctrl Pts',(-10.8530323083124,-21.9789970749943,
20.4586940396328));
#204706=CARTESIAN_POINT('Ctrl Pts',(-10.9236527755099,-21.9993785774841,
20.4586940397455));
#204707=CARTESIAN_POINT('Ctrl Pts',(-11.0077383980821,-22.0430701513939,
20.4586940397375));
#204708=CARTESIAN_POINT('Ctrl Pts',(-11.0792488326159,-22.0919079462934,
20.4586940397596));
#204709=CARTESIAN_POINT('Ctrl Pts',(-11.149738231547,-22.1500970731663,
20.4586940396977));
#204710=CARTESIAN_POINT('Ctrl Pts',(-11.2209126671987,-22.2182186761123,
20.4586940396208));
#204711=CARTESIAN_POINT('Ctrl Pts',(-11.2939473697688,-22.2975247098233,
20.458694039687));
#204712=CARTESIAN_POINT('Ctrl Pts',(-11.369288203001,-22.3893314317706,
20.4586940397066));
#204713=CARTESIAN_POINT('Ctrl Pts',(-11.4467730629899,-22.4948972150474,
20.4586940395806));
#204714=CARTESIAN_POINT('Ctrl Pts',(-11.5286830374493,-22.6200202135703,
20.4586940397438));
#204715=CARTESIAN_POINT('Ctrl Pts',(-11.5814408828962,-22.7120085743041,
20.4586940394418));
#204716=CARTESIAN_POINT('Ctrl Pts',(-11.6086938653158,-22.7633597790802,
20.4586940398143));
#204717=CARTESIAN_POINT('Ctrl Pts',(-10.8041333925387,-21.9889887600507,
20.4467941921778));
#204718=CARTESIAN_POINT('Ctrl Pts',(-10.8504114415574,-21.9918189085979,
20.4467941919995));
#204719=CARTESIAN_POINT('Ctrl Pts',(-10.9187239789696,-22.0114650756364,
20.4467941921198));
#204720=CARTESIAN_POINT('Ctrl Pts',(-11.0009855159629,-22.0541786317315,
20.4467941921564));
#204721=CARTESIAN_POINT('Ctrl Pts',(-11.0713936107535,-22.1022505410903,
20.4467941921222));
#204722=CARTESIAN_POINT('Ctrl Pts',(-11.1410775063257,-22.1597670946338,
20.4467941921045));
#204723=CARTESIAN_POINT('Ctrl Pts',(-11.2116227169675,-22.2272817125042,
20.4467941918986));
#204724=CARTESIAN_POINT('Ctrl Pts',(-11.2841366628793,-22.3060189842522,
20.4467941918344));
#204725=CARTESIAN_POINT('Ctrl Pts',(-11.3590257583875,-22.3972728897039,
20.4467941921897));
#204726=CARTESIAN_POINT('Ctrl Pts',(-11.4361020280365,-22.5022803741271,
20.4467941918827));
#204727=CARTESIAN_POINT('Ctrl Pts',(-11.5176126075134,-22.6267922986003,
20.4467941918999));
#204728=CARTESIAN_POINT('Ctrl Pts',(-11.5701183752137,-22.7183414004216,
20.4467941920737));
#204729=CARTESIAN_POINT('Ctrl Pts',(-11.5972369145895,-22.7694393117505,
20.4467941920345));
#204730=CARTESIAN_POINT('Ctrl Pts',(-10.8033809157027,-22.0085787757299,
20.4318489905264));
#204731=CARTESIAN_POINT('Ctrl Pts',(-10.8464612228581,-22.0111442130971,
20.4318489910439));
#204732=CARTESIAN_POINT('Ctrl Pts',(-10.9112952058839,-22.0296820683242,
20.4318489909954));
#204733=CARTESIAN_POINT('Ctrl Pts',(-10.9908074475486,-22.0709215371548,
20.4318489909147));
#204734=CARTESIAN_POINT('Ctrl Pts',(-11.0595540756349,-22.1178390904345,
20.4318489909532));
#204735=CARTESIAN_POINT('Ctrl Pts',(-11.1280239017898,-22.1743419288481,
20.4318489909408));
#204736=CARTESIAN_POINT('Ctrl Pts',(-11.1976207328046,-22.2409416890065,
20.4318489908727));
#204737=CARTESIAN_POINT('Ctrl Pts',(-11.2693497846894,-22.3188217128487,
20.4318489907843));
#204738=CARTESIAN_POINT('Ctrl Pts',(-11.3435580127394,-22.4092424003823,
20.4318489909676));
#204739=CARTESIAN_POINT('Ctrl Pts',(-11.4200184476181,-22.513408408615,
20.4318489908941));
#204740=CARTESIAN_POINT('Ctrl Pts',(-11.5009270514691,-22.6369993121043,
20.4318489909594));
#204741=CARTESIAN_POINT('Ctrl Pts',(-11.5530528831459,-22.7278863510531,
20.4318489909564));
#204742=CARTESIAN_POINT('Ctrl Pts',(-11.5799687875235,-22.7786024961273,
20.4318489908562));
#204743=CARTESIAN_POINT('Ctrl Pts',(-10.8022959428834,-22.0368250102538,
20.4159409785795));
#204744=CARTESIAN_POINT('Ctrl Pts',(-10.8407655262711,-22.0390087617355,
20.4159409783971));
#204745=CARTESIAN_POINT('Ctrl Pts',(-10.9005838909142,-22.0559485778594,
20.4159409783536));
#204746=CARTESIAN_POINT('Ctrl Pts',(-10.9761320096788,-22.0950626083862,
20.4159409785633));
#204747=CARTESIAN_POINT('Ctrl Pts',(-11.0424830210197,-22.1403157311642,
20.4159409785701));
#204748=CARTESIAN_POINT('Ctrl Pts',(-11.1092023184568,-22.195356925105,
20.415940978462));
#204749=CARTESIAN_POINT('Ctrl Pts',(-11.1774317104557,-22.2606375801359,
20.4159409784785));
#204750=CARTESIAN_POINT('Ctrl Pts',(-11.2480290482661,-22.3372815650191,
20.4159409783244));
#204751=CARTESIAN_POINT('Ctrl Pts',(-11.3212555549364,-22.42650086293,20.4159409785717));
#204752=CARTESIAN_POINT('Ctrl Pts',(-11.3968280369784,-22.5294535714872,
20.4159409784597));
#204753=CARTESIAN_POINT('Ctrl Pts',(-11.4768686711988,-22.6517164833356,
20.4159409785131));
#204754=CARTESIAN_POINT('Ctrl Pts',(-11.5284466850041,-22.7416489163167,
20.4159409786631));
#204755=CARTESIAN_POINT('Ctrl Pts',(-11.555070416406,-22.7918146051772,
20.4159409786131));
#204756=CARTESIAN_POINT('Ctrl Pts',(-10.7997694919935,-22.1025987430116,
20.3945841986631));
#204757=CARTESIAN_POINT('Ctrl Pts',(-10.8275026167598,-22.1038937152778,
20.3945841988617));
#204758=CARTESIAN_POINT('Ctrl Pts',(-10.8756416912779,-22.1171123618777,
20.3945841986132));
#204759=CARTESIAN_POINT('Ctrl Pts',(-10.9419590156292,-22.1512771273211,
20.394584198885));
#204760=CARTESIAN_POINT('Ctrl Pts',(-11.0027316312334,-22.1926544839852,
20.3945841989393));
#204761=CARTESIAN_POINT('Ctrl Pts',(-11.0653746750682,-22.2442921159356,
20.3945841987067));
#204762=CARTESIAN_POINT('Ctrl Pts',(-11.1304198702938,-22.3065011237489,
20.394584198992));
#204763=CARTESIAN_POINT('Ctrl Pts',(-11.1983819165383,-22.3802668879091,
20.3945841987325));
#204764=CARTESIAN_POINT('Ctrl Pts',(-11.2693224020436,-22.4666886473895,
20.3945841987599));
#204765=CARTESIAN_POINT('Ctrl Pts',(-11.3428272111374,-22.5668160852425,
20.3945841985441));
#204766=CARTESIAN_POINT('Ctrl Pts',(-11.4208467047026,-22.6859866581435,
20.3945841989223));
#204767=CARTESIAN_POINT('Ctrl Pts',(-11.4711490782916,-22.7736962075443,
20.3945841987046));
#204768=CARTESIAN_POINT('Ctrl Pts',(-11.4970924600107,-22.8225801124825,
20.3945841986813));
#204769=CARTESIAN_POINT('Ctrl Pts',(-10.7974210249714,-22.1637388422195,
20.3999274291132));
#204770=CARTESIAN_POINT('Ctrl Pts',(-10.8151740540354,-22.1642076463317,
20.3999274292344));
#204771=CARTESIAN_POINT('Ctrl Pts',(-10.8524566219697,-22.1739672745795,
20.3999274292562));
#204772=CARTESIAN_POINT('Ctrl Pts',(-10.9101934439124,-22.2035314397078,
20.3999274291701));
#204773=CARTESIAN_POINT('Ctrl Pts',(-10.9657806512194,-22.2413060713862,
20.399927429468));
#204774=CARTESIAN_POINT('Ctrl Pts',(-11.0246346058374,-22.2897799163371,
20.399927429261));
#204775=CARTESIAN_POINT('Ctrl Pts',(-11.0867199248529,-22.3491336659507,
20.3999274291632));
#204776=CARTESIAN_POINT('Ctrl Pts',(-11.1522323308267,-22.4202239757923,
20.3999274290885));
#204777=CARTESIAN_POINT('Ctrl Pts',(-11.2210478410538,-22.5040452791973,
20.3999274291795));
#204778=CARTESIAN_POINT('Ctrl Pts',(-11.2926306407221,-22.6015464826776,
20.3999274291884));
#204779=CARTESIAN_POINT('Ctrl Pts',(-11.368771379222,-22.717842563915,20.3999274293578));
#204780=CARTESIAN_POINT('Ctrl Pts',(-11.4178879789981,-22.8034858295041,
20.3999274292471));
#204781=CARTESIAN_POINT('Ctrl Pts',(-11.4431989404891,-22.8511782485316,
20.3999274289832));
#204782=CARTESIAN_POINT('Ctrl Pts',(-10.7959556547,-22.2018883590107,20.4205136326342));
#204783=CARTESIAN_POINT('Ctrl Pts',(-10.8074814150162,-22.2018416596862,
20.4205136326959));
#204784=CARTESIAN_POINT('Ctrl Pts',(-10.8379898611958,-22.2094429671768,
20.4205136326046));
#204785=CARTESIAN_POINT('Ctrl Pts',(-10.8903727170209,-22.2361365022704,
20.4205136325986));
#204786=CARTESIAN_POINT('Ctrl Pts',(-10.9427243911811,-22.2716631456154,
20.4205136329777));
#204787=CARTESIAN_POINT('Ctrl Pts',(-10.9992140721047,-22.3181628857165,
20.4205136326995));
#204788=CARTESIAN_POINT('Ctrl Pts',(-11.0594525205696,-22.3757350436696,
20.4205136324656));
#204789=CARTESIAN_POINT('Ctrl Pts',(-11.1234364273447,-22.4451559536527,
20.4205136325859));
#204790=CARTESIAN_POINT('Ctrl Pts',(-11.190926019265,-22.5273546542064,
20.4205136328813));
#204791=CARTESIAN_POINT('Ctrl Pts',(-11.2613095448765,-22.6232171674528,
20.4205136326071));
#204792=CARTESIAN_POINT('Ctrl Pts',(-11.3362779988222,-22.7377196554261,
20.4205136326244));
#204793=CARTESIAN_POINT('Ctrl Pts',(-11.3846547128003,-22.8220736244955,
20.4205136326388));
#204794=CARTESIAN_POINT('Ctrl Pts',(-11.4095710637132,-22.8690225958368,
20.4205136327857));
#204795=CARTESIAN_POINT('',(-11.4397420043039,-22.7505304621812,20.4002959349027));
#204796=CARTESIAN_POINT('Ctrl Pts',(-10.843114148274,-22.1256339804827,
20.4002965374503));
#204797=CARTESIAN_POINT('Ctrl Pts',(-10.8537063235958,-22.1282228965537,
20.4002957465339));
#204798=CARTESIAN_POINT('Ctrl Pts',(-10.8642694613757,-22.1316757685128,
20.4002959243323));
#204799=CARTESIAN_POINT('Ctrl Pts',(-10.8746926613508,-22.1357863509119,
20.4002960031732));
#204800=CARTESIAN_POINT('Ctrl Pts',(-10.8764330486467,-22.1364727049493,
20.4002960163375));
#204801=CARTESIAN_POINT('Ctrl Pts',(-10.8781695981886,-22.1371773801343,
20.4002960292524));
#204802=CARTESIAN_POINT('Ctrl Pts',(-10.8799021150817,-22.1378998216255,
20.4002960399636));
#204803=CARTESIAN_POINT('Ctrl Pts',(-10.8859564055482,-22.1404243976633,
20.4002960773938));
#204804=CARTESIAN_POINT('Ctrl Pts',(-10.8919613110785,-22.1431659232463,
20.4002960780863));
#204805=CARTESIAN_POINT('Ctrl Pts',(-10.8979097854929,-22.1461007237306,
20.4002960412856));
#204806=CARTESIAN_POINT('Ctrl Pts',(-10.901062732445,-22.1476562940495,
20.4002960217796));
#204807=CARTESIAN_POINT('Ctrl Pts',(-10.9039042732852,-22.1491112223668,
20.4002959986024));
#204808=CARTESIAN_POINT('Ctrl Pts',(-10.9069051520025,-22.1507033413156,
20.4002959765654));
#204809=CARTESIAN_POINT('Ctrl Pts',(-10.9095658497539,-22.1521149769418,
20.4002959570266));
#204810=CARTESIAN_POINT('Ctrl Pts',(-10.912351801438,-22.1536350641496,
20.4002959373066));
#204811=CARTESIAN_POINT('Ctrl Pts',(-10.915580510375,-22.1554613251014,
20.4002959461505));
#204812=CARTESIAN_POINT('Ctrl Pts',(-10.9209507466774,-22.158498902366,
20.4002959608603));
#204813=CARTESIAN_POINT('Ctrl Pts',(-10.9263063340493,-22.1616471963066,
20.400296052672));
#204814=CARTESIAN_POINT('Ctrl Pts',(-10.9316374905494,-22.1648858896105,
20.400296159811));
#204815=CARTESIAN_POINT('Ctrl Pts',(-10.9455920490763,-22.1733633250898,
20.4002964402522));
#204816=CARTESIAN_POINT('Ctrl Pts',(-10.9593784277437,-22.1824643464893,
20.4002967540363));
#204817=CARTESIAN_POINT('Ctrl Pts',(-10.9728638275875,-22.1919222581206,
20.4002967001938));
#204818=CARTESIAN_POINT('Ctrl Pts',(-10.978949296371,-22.1961902684617,
20.4002966758966));
#204819=CARTESIAN_POINT('Ctrl Pts',(-10.9849735990378,-22.2005301084566,
20.4002965903783));
#204820=CARTESIAN_POINT('Ctrl Pts',(-10.9909252627744,-22.2049141726567,
20.4002964726921));
#204821=CARTESIAN_POINT('Ctrl Pts',(-10.9925301011519,-22.206096315128,
20.4002964409586));
#204822=CARTESIAN_POINT('Ctrl Pts',(-10.994129661081,-22.2072816666203,
20.400296407111));
#204823=CARTESIAN_POINT('Ctrl Pts',(-10.9957237305791,-22.208469799546,
20.4002963722141));
#204824=CARTESIAN_POINT('Ctrl Pts',(-11.0151874126376,-22.2229769722479,
20.4002959461206));
#204825=CARTESIAN_POINT('Ctrl Pts',(-11.0341362952002,-22.2384688658454,
20.4002959142318));
#204826=CARTESIAN_POINT('Ctrl Pts',(-11.0526131280572,-22.2546664597419,
20.4002959575174));
#204827=CARTESIAN_POINT('Ctrl Pts',(-11.0584487779255,-22.2597822437847,
20.4002959711885));
#204828=CARTESIAN_POINT('Ctrl Pts',(-11.0642374083918,-22.2649684462949,
20.4002959936477));
#204829=CARTESIAN_POINT('Ctrl Pts',(-11.0699801656288,-22.2702200632271,
20.4002960184061));
#204830=CARTESIAN_POINT('Ctrl Pts',(-11.0819429023651,-22.2811597056683,
20.4002960699804));
#204831=CARTESIAN_POINT('Ctrl Pts',(-11.0937065390133,-22.292383182047,
20.4002961294613));
#204832=CARTESIAN_POINT('Ctrl Pts',(-11.1052820403243,-22.3038454265761,
20.4002961621572));
#204833=CARTESIAN_POINT('Ctrl Pts',(-11.1091333027718,-22.3076590075808,
20.4002961730354));
#204834=CARTESIAN_POINT('Ctrl Pts',(-11.1129637239603,-22.3114990938493,
20.4002961811118));
#204835=CARTESIAN_POINT('Ctrl Pts',(-11.116773735321,-22.3153639901348,
20.40029618595));
#204836=CARTESIAN_POINT('Ctrl Pts',(-11.1186894816958,-22.3173073336965,
20.4002961883827));
#204837=CARTESIAN_POINT('Ctrl Pts',(-11.1206000680442,-22.3192569499537,
20.4002961900035));
#204838=CARTESIAN_POINT('Ctrl Pts',(-11.1225055312073,-22.3212127083824,
20.4002961907962));
#204839=CARTESIAN_POINT('Ctrl Pts',(-11.1253530429107,-22.3241353810021,
20.4002961919808));
#204840=CARTESIAN_POINT('Ctrl Pts',(-11.1281891312604,-22.3270716863562,
20.4002961914233));
#204841=CARTESIAN_POINT('Ctrl Pts',(-11.131013886932,-22.3300213281667,
20.4002961889822));
#204842=CARTESIAN_POINT('Ctrl Pts',(-11.1324262647678,-22.3314961490719,
20.4002961877616));
#204843=CARTESIAN_POINT('Ctrl Pts',(-11.133835809434,-22.3329743040913,
20.4002961860721));
#204844=CARTESIAN_POINT('Ctrl Pts',(-11.1352425375171,-22.3344557333427,
20.4002961839389));
#204845=CARTESIAN_POINT('Ctrl Pts',(-11.1359459015587,-22.3351964479684,
20.4002961828723));
#204846=CARTESIAN_POINT('Ctrl Pts',(-11.1366485614545,-22.3359379811523,
20.4002961816949));
#204847=CARTESIAN_POINT('Ctrl Pts',(-11.1373505190669,-22.3366803264105,
20.4002961804092));
#204848=CARTESIAN_POINT('Ctrl Pts',(-11.1377014978732,-22.3370514990395,
20.4002961797664));
#204849=CARTESIAN_POINT('Ctrl Pts',(-11.1377799889565,-22.3371336894428,
20.4002961806337));
#204850=CARTESIAN_POINT('Ctrl Pts',(-11.1379944607786,-22.337360674676,
20.4002961803434));
#204851=CARTESIAN_POINT('Ctrl Pts',(-11.1382089326007,-22.3375876599091,
20.400296180053));
#204852=CARTESIAN_POINT('Ctrl Pts',(-11.1385593851622,-22.3379594399719,
20.4002961781455));
#204853=CARTESIAN_POINT('Ctrl Pts',(-11.1394542869197,-22.3389097919252,
20.4002961762303));
#204854=CARTESIAN_POINT('Ctrl Pts',(-11.1550796894448,-22.3555033807574,
20.400296142791));
#204855=CARTESIAN_POINT('Ctrl Pts',(-11.1698554022393,-22.3719079351672,
20.4002961145029));
#204856=CARTESIAN_POINT('Ctrl Pts',(-11.1838642979169,-22.3879948164476,
20.4002960904293));
#204857=CARTESIAN_POINT('Ctrl Pts',(-11.2020282586484,-22.4088530972567,
20.4002960592154));
#204858=CARTESIAN_POINT('Ctrl Pts',(-11.2189032853559,-22.4291774478356,
20.4002960350748));
#204859=CARTESIAN_POINT('Ctrl Pts',(-11.2346264707369,-22.4487935552762,
20.4002960161125));
#204860=CARTESIAN_POINT('Ctrl Pts',(-11.2413226280793,-22.4571476221326,
20.400296008037));
#204861=CARTESIAN_POINT('Ctrl Pts',(-11.2478095669522,-22.4653738319652,
20.4002960009041));
#204862=CARTESIAN_POINT('Ctrl Pts',(-11.254096575251,-22.4734612114295,
20.4002959945831));
#204863=CARTESIAN_POINT('Ctrl Pts',(-11.2713764529858,-22.4956894194573,
20.40029597721));
#204864=CARTESIAN_POINT('Ctrl Pts',(-11.2871479173233,-22.5168656787485,
20.4002959659362));
#204865=CARTESIAN_POINT('Ctrl Pts',(-11.3015673768131,-22.536830429826,
20.4002959584458));
#204866=CARTESIAN_POINT('Ctrl Pts',(-11.3105377097235,-22.549250483696,
20.4002959537861));
#204867=CARTESIAN_POINT('Ctrl Pts',(-11.3189842316083,-22.5612026733574,
20.4002959505999));
#204868=CARTESIAN_POINT('Ctrl Pts',(-11.3269392922088,-22.5726570904172,
20.4002959484238));
#204869=CARTESIAN_POINT('Ctrl Pts',(-11.3414921329547,-22.5936115891546,
20.400295944443));
#204870=CARTESIAN_POINT('Ctrl Pts',(-11.3544018222668,-22.6128982772274,
20.4002959437908));
#204871=CARTESIAN_POINT('Ctrl Pts',(-11.3658291622626,-22.6303868321199,
20.4002959442373));
#204872=CARTESIAN_POINT('Ctrl Pts',(-11.3677672298941,-22.6333528769013,
20.4002959443131));
#204873=CARTESIAN_POINT('Ctrl Pts',(-11.3696625847505,-22.6362672959642,
20.4002959444224));
#204874=CARTESIAN_POINT('Ctrl Pts',(-11.3715159197837,-22.6391295664181,
20.4002959445569));
#204875=CARTESIAN_POINT('Ctrl Pts',(-11.3830934707828,-22.6570098101733,
20.4002959453971));
#204876=CARTESIAN_POINT('Ctrl Pts',(-11.3930345484955,-22.6728517080603,
20.4002959471323));
#204877=CARTESIAN_POINT('Ctrl Pts',(-11.4014846184758,-22.6865525155937,
20.4002959483287));
#204878=CARTESIAN_POINT('Ctrl Pts',(-11.4101315282765,-22.7005724760454,
20.400295949553));
#204879=CARTESIAN_POINT('Ctrl Pts',(-11.4172169927702,-22.7123511082713,
20.40029595021));
#204880=CARTESIAN_POINT('Ctrl Pts',(-11.4228523100371,-22.7218174878473,
20.4002959499199));
#204881=CARTESIAN_POINT('Ctrl Pts',(-11.4284772910396,-22.7312665042479,
20.4002959496304));
#204882=CARTESIAN_POINT('Ctrl Pts',(-11.4326576418168,-22.7384120244359,
20.4002959483975));
#204883=CARTESIAN_POINT('Ctrl Pts',(-11.4354617589454,-22.7432135089505,
20.4002959469923));
#204884=CARTESIAN_POINT('Ctrl Pts',(-11.4381007918342,-22.74773232003,20.4002959456699));
#204885=CARTESIAN_POINT('Ctrl Pts',(-11.4395205776629,-22.7501753083502,
20.4002959442045));
#204886=CARTESIAN_POINT('Ctrl Pts',(-11.4397420034092,-22.7505304627387,
20.4002959441692));
#204887=CARTESIAN_POINT('Origin',(-11.4397411859635,-22.7505309283868,20.6002959738122));
#204888=CARTESIAN_POINT('Origin',(-11.4397411859571,-22.750530928376,20.6002959738121));
#204889=CARTESIAN_POINT('',(-12.7857306579642,-25.0810297949079,20.4002955442224));
#204890=CARTESIAN_POINT('Origin',(-12.7857295761214,-25.0810304233863,20.600295974448));
#204891=CARTESIAN_POINT('',(-11.4397420335808,-22.7505305111308,20.4002959441812));
#204892=CARTESIAN_POINT('Ctrl Pts',(-25.560670777772,3.38400184582454,20.4183733277902));
#204893=CARTESIAN_POINT('Ctrl Pts',(-25.5660696491849,3.3749363968694,20.4183733277971));
#204894=CARTESIAN_POINT('Ctrl Pts',(-25.5823927354479,3.35719015299873,
20.4183733277286));
#204895=CARTESIAN_POINT('Ctrl Pts',(-25.616951912352,3.33199120356511,20.4183733276939));
#204896=CARTESIAN_POINT('Ctrl Pts',(-25.6539308008758,3.31071308649143,
20.4183733279582));
#204897=CARTESIAN_POINT('Ctrl Pts',(-25.6990436962186,3.28971076555803,
20.4183733275541));
#204898=CARTESIAN_POINT('Ctrl Pts',(-25.751589472584,3.26963240086187,20.4183733278497));
#204899=CARTESIAN_POINT('Ctrl Pts',(-25.8113879974795,3.25079618491571,
20.4183733279744));
#204900=CARTESIAN_POINT('Ctrl Pts',(-25.878676994865,3.23342233433536,20.4183733278952));
#204901=CARTESIAN_POINT('Ctrl Pts',(-25.9538840668154,3.21778003793568,
20.4183733279542));
#204902=CARTESIAN_POINT('Ctrl Pts',(-26.03745439505,3.20425085418506,20.4183733279028));
#204903=CARTESIAN_POINT('Ctrl Pts',(-26.1297819362169,3.19334718174559,
20.4183733277146));
#204904=CARTESIAN_POINT('Ctrl Pts',(-26.2313080411584,3.18572494095989,
20.4183733280334));
#204905=CARTESIAN_POINT('Ctrl Pts',(-26.3388277312702,3.18237271430306,
20.4183733278536));
#204906=CARTESIAN_POINT('Ctrl Pts',(-26.4124643479408,3.18335880320049,
20.4183733282267));
#204907=CARTESIAN_POINT('Ctrl Pts',(-26.4490439465997,3.18468049788393,
20.4183733283368));
#204908=CARTESIAN_POINT('Ctrl Pts',(-25.5291610171435,3.36399754506189,
20.3996555697975));
#204909=CARTESIAN_POINT('Ctrl Pts',(-25.5374821243452,3.35066736062132,
20.3996555694195));
#204910=CARTESIAN_POINT('Ctrl Pts',(-25.557986774923,3.32881486841245,20.3996555694724));
#204911=CARTESIAN_POINT('Ctrl Pts',(-25.59692508222,3.30051263987784,20.399655569649));
#204912=CARTESIAN_POINT('Ctrl Pts',(-25.6369546373239,3.27751627012773,
20.3996555696912));
#204913=CARTESIAN_POINT('Ctrl Pts',(-25.6846632562165,3.25532520193093,
20.3996555694309));
#204914=CARTESIAN_POINT('Ctrl Pts',(-25.7394438884923,3.2344041187423,20.3996555695902));
#204915=CARTESIAN_POINT('Ctrl Pts',(-25.8012136446095,3.21495394296278,
20.3996555696528));
#204916=CARTESIAN_POINT('Ctrl Pts',(-25.8702909979164,3.19712298130085,
20.3996555694833));
#204917=CARTESIAN_POINT('Ctrl Pts',(-25.9471663116221,3.18113696386376,
20.3996555696932));
#204918=CARTESIAN_POINT('Ctrl Pts',(-26.0323349172992,3.16735138489065,
20.3996555697374));
#204919=CARTESIAN_POINT('Ctrl Pts',(-26.1262353670742,3.15626362707462,
20.3996555692751));
#204920=CARTESIAN_POINT('Ctrl Pts',(-26.2293564029758,3.14852272981625,
20.3996555697063));
#204921=CARTESIAN_POINT('Ctrl Pts',(-26.3384946572859,3.1451203998644,20.399655569817));
#204922=CARTESIAN_POINT('Ctrl Pts',(-26.4132429134154,3.14612110556297,
20.3996555699172));
#204923=CARTESIAN_POINT('Ctrl Pts',(-26.4503882967757,3.14746322140962,
20.3996555696962));
#204924=CARTESIAN_POINT('Ctrl Pts',(-25.4791118400156,3.33222330574046,
20.3950451008164));
#204925=CARTESIAN_POINT('Ctrl Pts',(-25.4920745405249,3.31211913601848,
20.395045100989));
#204926=CARTESIAN_POINT('Ctrl Pts',(-25.5192210649984,3.2837444010363,20.3950451008191));
#204927=CARTESIAN_POINT('Ctrl Pts',(-25.5651150541303,3.25051301705798,
20.3950451009639));
#204928=CARTESIAN_POINT('Ctrl Pts',(-25.6099901983369,3.22478742339115,
20.3950451011014));
#204929=CARTESIAN_POINT('Ctrl Pts',(-25.6618217881631,3.20070818471606,
20.3950451008649));
#204930=CARTESIAN_POINT('Ctrl Pts',(-25.7201521999531,3.17844855212655,
20.3950451008313));
#204931=CARTESIAN_POINT('Ctrl Pts',(-25.7850530017114,3.15802318147277,
20.3950451006067));
#204932=CARTESIAN_POINT('Ctrl Pts',(-25.8569709271227,3.13946615660143,
20.3950451006285));
#204933=CARTESIAN_POINT('Ctrl Pts',(-25.9364960269151,3.12293418430983,
20.395045100732));
#204934=CARTESIAN_POINT('Ctrl Pts',(-26.024203289491,3.10874135593394,20.3950451006497));
#204935=CARTESIAN_POINT('Ctrl Pts',(-26.1206021007718,3.09736119721208,
20.3950451009695));
#204936=CARTESIAN_POINT('Ctrl Pts',(-26.2262564784469,3.08943183145828,
20.3950451010694));
#204937=CARTESIAN_POINT('Ctrl Pts',(-26.3379656129057,3.08594992169503,
20.3950451011495));
#204938=CARTESIAN_POINT('Ctrl Pts',(-26.4144795633116,3.08697384175375,
20.3950451010063));
#204939=CARTESIAN_POINT('Ctrl Pts',(-26.4525236236219,3.08834839079466,
20.395045101043));
#204940=CARTESIAN_POINT('Ctrl Pts',(-25.4247767998598,3.29772813977002,
20.4159424920826));
#204941=CARTESIAN_POINT('Ctrl Pts',(-25.4427785675383,3.27026991106123,
20.4159424920955));
#204942=CARTESIAN_POINT('Ctrl Pts',(-25.4771357296029,3.23481441138156,
20.4159424922759));
#204943=CARTESIAN_POINT('Ctrl Pts',(-25.5305810370314,3.19623177524804,
20.415942491938));
#204944=CARTESIAN_POINT('Ctrl Pts',(-25.5807167125378,3.16754324616383,
20.4159424921294));
#204945=CARTESIAN_POINT('Ctrl Pts',(-25.6370243358522,3.14141414749272,
20.4159424918831));
#204946=CARTESIAN_POINT('Ctrl Pts',(-25.6992085054084,3.11770133947121,
20.4159424921176));
#204947=CARTESIAN_POINT('Ctrl Pts',(-25.7675084737475,3.09621726360589,
20.4159424918937));
#204948=CARTESIAN_POINT('Ctrl Pts',(-25.8425102182287,3.07687200062119,
20.4159424921092));
#204949=CARTESIAN_POINT('Ctrl Pts',(-25.9249120132305,3.05974732170966,
20.4159424920803));
#204950=CARTESIAN_POINT('Ctrl Pts',(-26.0153753256858,3.04511236936676,
20.4159424919774));
#204951=CARTESIAN_POINT('Ctrl Pts',(-26.1144864409368,3.03341477479876,
20.4159424921363));
#204952=CARTESIAN_POINT('Ctrl Pts',(-26.222891097673,3.02528080064945,20.4159424921111));
#204953=CARTESIAN_POINT('Ctrl Pts',(-26.337391264412,3.02171249773309,20.4159424917858));
#204954=CARTESIAN_POINT('Ctrl Pts',(-26.4158221114688,3.02276161814802,
20.4159424919246));
#204955=CARTESIAN_POINT('Ctrl Pts',(-26.4548418047724,3.02417137908549,
20.4159424918964));
#204956=CARTESIAN_POINT('Ctrl Pts',(-25.4009289083061,3.28258805812951,
20.4318507157219));
#204957=CARTESIAN_POINT('Ctrl Pts',(-25.4211423450256,3.25190210065927,
20.4318507155393));
#204958=CARTESIAN_POINT('Ctrl Pts',(-25.458664288314,3.21333882153226,20.4318507159249));
#204959=CARTESIAN_POINT('Ctrl Pts',(-25.5154239028196,3.17240749570814,
20.431850715675));
#204960=CARTESIAN_POINT('Ctrl Pts',(-25.5678684491211,3.14241852205896,
20.4318507156451));
#204961=CARTESIAN_POINT('Ctrl Pts',(-25.626140623407,3.11538972974247,20.431850715611));
#204962=CARTESIAN_POINT('Ctrl Pts',(-25.6900162245242,3.09103911706885,
20.4318507158563));
#204963=CARTESIAN_POINT('Ctrl Pts',(-25.7598081021247,3.0690903702893,20.4318507157413));
#204964=CARTESIAN_POINT('Ctrl Pts',(-25.8361633485949,3.0493991473196,20.4318507157434));
#204965=CARTESIAN_POINT('Ctrl Pts',(-25.9198277379305,3.0320143266438,20.4318507157093));
#204966=CARTESIAN_POINT('Ctrl Pts',(-26.0115006930037,3.01718532367119,
20.4318507157078));
#204967=CARTESIAN_POINT('Ctrl Pts',(-26.1118022504619,3.00534840552629,
20.4318507156911));
#204968=CARTESIAN_POINT('Ctrl Pts',(-26.2214140171464,2.99712462709593,
20.4318507157802));
#204969=CARTESIAN_POINT('Ctrl Pts',(-26.3371391804451,2.99351840448765,
20.4318507156056));
#204970=CARTESIAN_POINT('Ctrl Pts',(-26.4164113615547,2.99457858650527,
20.4318507156119));
#204971=CARTESIAN_POINT('Ctrl Pts',(-26.4558592649519,2.99600380147226,
20.4318507157205));
#204972=CARTESIAN_POINT('Ctrl Pts',(-25.3843893456522,3.27208774454391,
20.446795976704));
#204973=CARTESIAN_POINT('Ctrl Pts',(-25.4061366722332,3.23916321490643,
20.4467959764265));
#204974=CARTESIAN_POINT('Ctrl Pts',(-25.445853530437,3.19844455519714,20.446795976659));
#204975=CARTESIAN_POINT('Ctrl Pts',(-25.5049117629765,3.15588430906303,
20.4467959766074));
#204976=CARTESIAN_POINT('Ctrl Pts',(-25.558957612752,3.1249934193103,20.4467959765651));
#204977=CARTESIAN_POINT('Ctrl Pts',(-25.6185922897743,3.09734065041312,
20.4467959765412));
#204978=CARTESIAN_POINT('Ctrl Pts',(-25.6836409730423,3.07254769263366,
20.4467959766503));
#204979=CARTESIAN_POINT('Ctrl Pts',(-25.7544675555086,3.05027667649412,
20.4467959765326));
#204980=CARTESIAN_POINT('Ctrl Pts',(-25.8317615149974,3.0303455139773,20.4467959766407));
#204981=CARTESIAN_POINT('Ctrl Pts',(-25.9163015691663,3.01278027327925,
20.4467959766706));
#204982=CARTESIAN_POINT('Ctrl Pts',(-26.0088134646313,2.99781668777555,
20.4467959767079));
#204983=CARTESIAN_POINT('Ctrl Pts',(-26.1099406463237,2.98588314277666,
20.4467959765283));
#204984=CARTESIAN_POINT('Ctrl Pts',(-26.2203895966804,2.97759708145577,
20.4467959766039));
#204985=CARTESIAN_POINT('Ctrl Pts',(-26.3369643491546,2.97396456021758,
20.4467959764553));
#204986=CARTESIAN_POINT('Ctrl Pts',(-26.4168200326671,2.97503241320129,
20.446795976528));
#204987=CARTESIAN_POINT('Ctrl Pts',(-26.4565649183195,2.97646834632928,
20.4467959767069));
#204988=CARTESIAN_POINT('Ctrl Pts',(-25.37341577879,3.26512106026087,20.4586958301662));
#204989=CARTESIAN_POINT('Ctrl Pts',(-25.3961808010664,3.23071129633547,
20.4586958298781));
#204990=CARTESIAN_POINT('Ctrl Pts',(-25.4373539279249,3.18856259837574,
20.4586958299359));
#204991=CARTESIAN_POINT('Ctrl Pts',(-25.4979372333217,3.1449216070439,20.4586958298124));
#204992=CARTESIAN_POINT('Ctrl Pts',(-25.5530455059586,3.11343231945756,
20.4586958297877));
#204993=CARTESIAN_POINT('Ctrl Pts',(-25.613584167866,3.085365558875,20.4586958296728));
#204994=CARTESIAN_POINT('Ctrl Pts',(-25.6794111604655,3.06027911606776,
20.4586958298466));
#204995=CARTESIAN_POINT('Ctrl Pts',(-25.7509242424648,3.03779428213232,
20.4586958298436));
#204996=CARTESIAN_POINT('Ctrl Pts',(-25.8288410137138,3.01770392608248,
20.4586958300075));
#204997=CARTESIAN_POINT('Ctrl Pts',(-25.9139620484996,3.00001898193543,
20.4586958299461));
#204998=CARTESIAN_POINT('Ctrl Pts',(-26.007030558879,2.98496610526314,20.4586958298152));
#204999=CARTESIAN_POINT('Ctrl Pts',(-26.1087055206128,2.97296844991081,
20.4586958297561));
#205000=CARTESIAN_POINT('Ctrl Pts',(-26.2197099205721,2.96464106484564,
20.4586958299927));
#205001=CARTESIAN_POINT('Ctrl Pts',(-26.3368483531183,2.96099109647216,
20.4586958295557));
#205002=CARTESIAN_POINT('Ctrl Pts',(-26.4170911752578,2.9620640371428,20.4586958301128));
#205003=CARTESIAN_POINT('Ctrl Pts',(-26.4570331008698,2.96350708370028,
20.4586958297974));
#205004=CARTESIAN_POINT('Ctrl Pts',(-25.3633473459259,3.25872901217707,
20.4716654734163));
#205005=CARTESIAN_POINT('Ctrl Pts',(-25.3870461212409,3.22295652084549,
20.471665473101));
#205006=CARTESIAN_POINT('Ctrl Pts',(-25.4295553992811,3.1794957367768,20.4716654734235));
#205007=CARTESIAN_POINT('Ctrl Pts',(-25.4915379846958,3.1348631433049,20.471665473308));
#205008=CARTESIAN_POINT('Ctrl Pts',(-25.5476210484123,3.10282481564371,
20.4716654732819));
#205009=CARTESIAN_POINT('Ctrl Pts',(-25.6089891315237,3.07437820989705,
20.4716654732711));
#205010=CARTESIAN_POINT('Ctrl Pts',(-25.6755302361652,3.04902248991397,
20.4716654734461));
#205011=CARTESIAN_POINT('Ctrl Pts',(-25.7476731931519,3.02634147544737,
20.4716654733245));
#205012=CARTESIAN_POINT('Ctrl Pts',(-25.8261614044435,3.0061050576424,20.4716654733026));
#205013=CARTESIAN_POINT('Ctrl Pts',(-25.9118154988078,2.9883102828741,20.4716654733195));
#205014=CARTESIAN_POINT('Ctrl Pts',(-26.005394712854,2.97317547857318,20.4716654733888));
#205015=CARTESIAN_POINT('Ctrl Pts',(-26.1075722719941,2.96111900097486,
20.4716654734243));
#205016=CARTESIAN_POINT('Ctrl Pts',(-26.2190863062879,2.95275370229291,
20.4716654734192));
#205017=CARTESIAN_POINT('Ctrl Pts',(-26.3367419248797,2.94908772264193,
20.4716654734822));
#205018=CARTESIAN_POINT('Ctrl Pts',(-26.4173399531036,2.95016533625656,
20.4716654733112));
#205019=CARTESIAN_POINT('Ctrl Pts',(-26.4574626660971,2.9516149061412,20.4716654733647));
#205020=CARTESIAN_POINT('Ctrl Pts',(-25.3507021843637,3.25070109905084,
20.4912135790178));
#205021=CARTESIAN_POINT('Ctrl Pts',(-25.3755736802952,3.21321712924615,
20.4912135786124));
#205022=CARTESIAN_POINT('Ctrl Pts',(-25.4197610590421,3.16810847006295,
20.4912135787901));
#205023=CARTESIAN_POINT('Ctrl Pts',(-25.4835010304471,3.12223050168214,
20.4912135787612));
#205024=CARTESIAN_POINT('Ctrl Pts',(-25.5408083551212,3.08950262260225,
20.4912135787723));
#205025=CARTESIAN_POINT('Ctrl Pts',(-25.6032181264541,3.06057896173513,
20.4912135787482));
#205026=CARTESIAN_POINT('Ctrl Pts',(-25.6706560996494,3.03488505145324,
20.4912135787458));
#205027=CARTESIAN_POINT('Ctrl Pts',(-25.7435901301189,3.01195764924032,
20.4912135785835));
#205028=CARTESIAN_POINT('Ctrl Pts',(-25.8227960254713,2.99153778691007,
20.4912135789033));
#205029=CARTESIAN_POINT('Ctrl Pts',(-25.9091196008519,2.97360507388859,
20.4912135789393));
#205030=CARTESIAN_POINT('Ctrl Pts',(-26.0033402185214,2.95836737659712,
20.491213578843));
#205031=CARTESIAN_POINT('Ctrl Pts',(-26.1061490005982,2.94623702379212,
20.4912135787856));
#205032=CARTESIAN_POINT('Ctrl Pts',(-26.2183030956734,2.93782410741798,
20.4912135787534));
#205033=CARTESIAN_POINT('Ctrl Pts',(-26.3366082592474,2.93413802123112,
20.4912135788637));
#205034=CARTESIAN_POINT('Ctrl Pts',(-26.4176523985615,2.93522149990409,
20.4912135787162));
#205035=CARTESIAN_POINT('Ctrl Pts',(-26.4580021664437,2.9366792642098,20.4912135788035));
#205036=CARTESIAN_POINT('Ctrl Pts',(-25.337242220824,3.24215590212702,20.5193994331561));
#205037=CARTESIAN_POINT('Ctrl Pts',(-25.3633620024862,3.20285017084259,
20.5193994332286));
#205038=CARTESIAN_POINT('Ctrl Pts',(-25.409335612139,3.15598745566405,20.5193994329023));
#205039=CARTESIAN_POINT('Ctrl Pts',(-25.4749462081845,3.10878386515668,
20.5193994330754));
#205040=CARTESIAN_POINT('Ctrl Pts',(-25.533556680187,3.07532200299704,20.5193994330986));
#205041=CARTESIAN_POINT('Ctrl Pts',(-25.5970752616826,3.04589054766936,
20.51939943303));
#205042=CARTESIAN_POINT('Ctrl Pts',(-25.6654678940009,3.01983665402219,
20.519399433195));
#205043=CARTESIAN_POINT('Ctrl Pts',(-25.7392439714933,2.99664698741125,
20.5193994330916));
#205044=CARTESIAN_POINT('Ctrl Pts',(-25.8192137953917,2.97603186288185,
20.5193994331106));
#205045=CARTESIAN_POINT('Ctrl Pts',(-25.9062499903023,2.9579523230376,20.5193994332667));
#205046=CARTESIAN_POINT('Ctrl Pts',(-26.0011533411475,2.94260510257288,
20.5193994330487));
#205047=CARTESIAN_POINT('Ctrl Pts',(-26.104634019442,2.93039611306554,20.5193994331785));
#205048=CARTESIAN_POINT('Ctrl Pts',(-26.2174694181601,2.92193251023861,
20.519399433242));
#205049=CARTESIAN_POINT('Ctrl Pts',(-26.3364659807803,2.91822502367765,
20.5193994330191));
#205050=CARTESIAN_POINT('Ctrl Pts',(-26.4179849767125,2.91931474485295,
20.5193994329611));
#205051=CARTESIAN_POINT('Ctrl Pts',(-26.4585764301437,2.92078123215845,
20.5193994329699));
#205052=CARTESIAN_POINT('Ctrl Pts',(-25.3191947867334,3.23069829970024,
20.5849474285607));
#205053=CARTESIAN_POINT('Ctrl Pts',(-25.3469882991443,3.18894991230593,
20.5849474282483));
#205054=CARTESIAN_POINT('Ctrl Pts',(-25.3953569287931,3.13973531423287,
20.5849474281163));
#205055=CARTESIAN_POINT('Ctrl Pts',(-25.4634757022567,3.09075429919957,
20.5849474284062));
#205056=CARTESIAN_POINT('Ctrl Pts',(-25.523833464547,3.05630829600815,20.5849474282518));
#205057=CARTESIAN_POINT('Ctrl Pts',(-25.5888387648549,3.02619597732615,
20.5849474282734));
#205058=CARTESIAN_POINT('Ctrl Pts',(-25.6585114262785,2.99965941034216,
20.5849474284933));
#205059=CARTESIAN_POINT('Ctrl Pts',(-25.7334165402828,2.97611809456029,
20.5849474282063));
#205060=CARTESIAN_POINT('Ctrl Pts',(-25.814410657366,2.95524115705021,20.5849474280467));
#205061=CARTESIAN_POINT('Ctrl Pts',(-25.902402349409,2.93696474773313,20.5849474284866));
#205062=CARTESIAN_POINT('Ctrl Pts',(-25.9982211247264,2.92147067571563,
20.5849474281882));
#205063=CARTESIAN_POINT('Ctrl Pts',(-26.102602697315,2.90915624995392,20.5849474281796));
#205064=CARTESIAN_POINT('Ctrl Pts',(-26.2163516039529,2.90062468634261,
20.5849474281764));
#205065=CARTESIAN_POINT('Ctrl Pts',(-26.3362752104263,2.89688850292052,
20.5849474281171));
#205066=CARTESIAN_POINT('Ctrl Pts',(-26.4184309053987,2.89798659244596,
20.5849474286228));
#205067=CARTESIAN_POINT('Ctrl Pts',(-26.4593464161817,2.89946477686328,
20.5849474282823));
#205068=CARTESIAN_POINT('Ctrl Pts',(-25.3236757585046,3.23354309312592,
20.6458452438399));
#205069=CARTESIAN_POINT('Ctrl Pts',(-25.3510537026212,3.19240118804075,
20.6458452439351));
#205070=CARTESIAN_POINT('Ctrl Pts',(-25.3988276762587,3.14377053451281,
20.6458452440341));
#205071=CARTESIAN_POINT('Ctrl Pts',(-25.4663236979842,3.09523083502157,
20.6458452439664));
#205072=CARTESIAN_POINT('Ctrl Pts',(-25.5262476278776,3.06102918231545,
20.6458452439763));
#205073=CARTESIAN_POINT('Ctrl Pts',(-25.5908837929041,3.03108591549275,
20.6458452436803));
#205074=CARTESIAN_POINT('Ctrl Pts',(-25.660238637744,3.00466919076641,20.6458452438793));
#205075=CARTESIAN_POINT('Ctrl Pts',(-25.7348634247764,2.98121518442798,
20.6458452438878));
#205076=CARTESIAN_POINT('Ctrl Pts',(-25.8156032217876,2.96040325009002,
20.6458452442511));
#205077=CARTESIAN_POINT('Ctrl Pts',(-25.9033576747034,2.94217572230068,
20.6458452443591));
#205078=CARTESIAN_POINT('Ctrl Pts',(-25.9989491604826,2.92671811270537,
20.6458452438845));
#205079=CARTESIAN_POINT('Ctrl Pts',(-26.1031070514228,2.91442986430553,
20.6458452442074));
#205080=CARTESIAN_POINT('Ctrl Pts',(-26.2166291444737,2.90591517491805,
20.6458452441423));
#205081=CARTESIAN_POINT('Ctrl Pts',(-26.3363225767962,2.90218611732755,
20.6458452438433));
#205082=CARTESIAN_POINT('Ctrl Pts',(-26.4183201860634,2.90328212941517,
20.6458452441835));
#205083=CARTESIAN_POINT('Ctrl Pts',(-26.4591552372645,2.90475740960218,
20.6458452439038));
#205084=CARTESIAN_POINT('Ctrl Pts',(-25.3409943822262,3.24453800091433,
20.6838666464299));
#205085=CARTESIAN_POINT('Ctrl Pts',(-25.3667661858993,3.20574011237767,
20.6838666463435));
#205086=CARTESIAN_POINT('Ctrl Pts',(-25.4122418578063,3.15936636553005,
20.683866646227));
#205087=CARTESIAN_POINT('Ctrl Pts',(-25.4773309899542,3.11253231235028,
20.683866646169));
#205088=CARTESIAN_POINT('Ctrl Pts',(-25.5355781904532,3.07927505856,20.6838666462072));
#205089=CARTESIAN_POINT('Ctrl Pts',(-25.5987876750224,3.04998515842911,
20.6838666461469));
#205090=CARTESIAN_POINT('Ctrl Pts',(-25.6669141820731,3.0240316154746,20.6838666462515));
#205091=CARTESIAN_POINT('Ctrl Pts',(-25.7404555267041,3.00091505792963,
20.6838666463578));
#205092=CARTESIAN_POINT('Ctrl Pts',(-25.820212394366,2.98035436539422,20.6838666464975));
#205093=CARTESIAN_POINT('Ctrl Pts',(-25.9070499362254,2.9623157564302,20.6838666464539));
#205094=CARTESIAN_POINT('Ctrl Pts',(-26.0017629651798,2.9469990656014,20.6838666466479));
#205095=CARTESIAN_POINT('Ctrl Pts',(-26.1050563425464,2.93481199774973,
20.6838666465919));
#205096=CARTESIAN_POINT('Ctrl Pts',(-26.2177018181272,2.92636252626735,
20.6838666461984));
#205097=CARTESIAN_POINT('Ctrl Pts',(-26.3365056423959,2.92266100362582,
20.6838666465526));
#205098=CARTESIAN_POINT('Ctrl Pts',(-26.4178922666374,2.92374898466605,
20.6838666462609));
#205099=CARTESIAN_POINT('Ctrl Pts',(-26.4584163464302,2.92521303885152,
20.6838666467328));
#205100=CARTESIAN_POINT('',(-26.3612453864383,3.10337665275568,20.4002959443037));
#205101=CARTESIAN_POINT('Origin',(-26.3612453978136,3.10337631016338,20.6002959442339));
#205102=CARTESIAN_POINT('Origin',(-26.3304599906258,3.39119823562442,20.4002959442194));
#205103=CARTESIAN_POINT('Ctrl Pts',(-25.3526304929316,5.57177720756073,
20.4287190691667));
#205104=CARTESIAN_POINT('Ctrl Pts',(-25.3812115200814,4.81433635356069,
20.4287190694677));
#205105=CARTESIAN_POINT('Ctrl Pts',(-25.3821093543588,4.05635698951841,
20.4287190697682));
#205106=CARTESIAN_POINT('Ctrl Pts',(-25.355322797707,3.29885055205196,20.4287190700681));
#205107=CARTESIAN_POINT('Ctrl Pts',(-25.4061056926231,5.57379502336744,
20.4098616018865));
#205108=CARTESIAN_POINT('Ctrl Pts',(-25.4347358729589,4.81505153490147,
20.4098616021881));
#205109=CARTESIAN_POINT('Ctrl Pts',(-25.435635251317,4.05576861027228,20.4098616024892));
#205110=CARTESIAN_POINT('Ctrl Pts',(-25.4088026275805,3.29695942555048,
20.4098616027894));
#205111=CARTESIAN_POINT('Ctrl Pts',(-25.461992397371,5.57590383412574,20.4002959453727));
#205112=CARTESIAN_POINT('Ctrl Pts',(-25.4906739474927,4.81579896789583,
20.4002959456748));
#205113=CARTESIAN_POINT('Ctrl Pts',(-25.4915749395634,4.05515369761716,
20.4002959459764));
#205114=CARTESIAN_POINT('Ctrl Pts',(-25.4646941713116,3.29498301725565,
20.4002959462773));
#205115=CARTESIAN_POINT('Ctrl Pts',(-25.5186906817745,5.57804326877161,
20.4002959453797));
#205116=CARTESIAN_POINT('Ctrl Pts',(-25.5474243476683,4.8165572550225,20.4002959456821));
#205117=CARTESIAN_POINT('Ctrl Pts',(-25.5483269768853,4.05452985528356,
20.4002959459844));
#205118=CARTESIAN_POINT('Ctrl Pts',(-25.52139736497,3.29297790781439,20.4002959462856));
#205119=CARTESIAN_POINT('',(-25.5296483026117,3.5581403757115,20.4002959452002));
#205120=CARTESIAN_POINT('Origin',(5.47103704887753,4.5233932886859,20.4002959400928));
#205121=CARTESIAN_POINT('Origin',(5.74151126613152,4.39848095531744,20.4002946310973));
#205122=CARTESIAN_POINT('Ctrl Pts',(-9.59565232094533,31.4712411654715,
20.4290562124003));
#205123=CARTESIAN_POINT('Ctrl Pts',(-10.005496557739,31.2390576676793,20.4290562125007));
#205124=CARTESIAN_POINT('Ctrl Pts',(-10.4099636484499,30.9976289046621,
20.4290562126047));
#205125=CARTESIAN_POINT('Ctrl Pts',(-10.8088450743814,30.7470793424457,
20.4290562127122));
#205126=CARTESIAN_POINT('Ctrl Pts',(-9.62232932146726,31.5183307089622,
20.409861396212));
#205127=CARTESIAN_POINT('Ctrl Pts',(-10.0328864289791,31.2857433581883,
20.4098613963127));
#205128=CARTESIAN_POINT('Ctrl Pts',(-10.4380570375623,31.0438946612541,
20.4098613964169));
#205129=CARTESIAN_POINT('Ctrl Pts',(-10.8376322658292,30.7929093006777,
20.4098613965245));
#205130=CARTESIAN_POINT('Ctrl Pts',(-9.65022929994859,31.5675790211596,
20.4001803868066));
#205131=CARTESIAN_POINT('Ctrl Pts',(-10.0615319589585,31.3345693032056,
20.4001803869073));
#205132=CARTESIAN_POINT('Ctrl Pts',(-10.467438337423,31.0922814209428,20.4001803870116));
#205133=CARTESIAN_POINT('Ctrl Pts',(-10.8677391746356,30.8408402833058,
20.4001803871195));
#205134=CARTESIAN_POINT('Ctrl Pts',(-9.67853435588964,31.6175423654971,
20.4002969745108));
#205135=CARTESIAN_POINT('Ctrl Pts',(-10.0905933909974,31.3841041480498,
20.4002969746116));
#205136=CARTESIAN_POINT('Ctrl Pts',(-10.4972462219245,31.1413707039627,
20.4002969747162));
#205137=CARTESIAN_POINT('Ctrl Pts',(-10.8982832031388,30.889467171876,20.4002969748244));
#205138=CARTESIAN_POINT('',(-9.67803442838566,31.6166599050129,20.4002959440489));
#205139=CARTESIAN_POINT('Origin',(-9.67803397423573,31.6166591099432,20.900295943983));
#205140=CARTESIAN_POINT('Origin',(5.74221980992469,4.39733339475509,20.4002959563942));
#205141=CARTESIAN_POINT('Origin',(2.74594826285437,33.4946852030295,20.7002959442898));
#205142=CARTESIAN_POINT('',(2.41173698016254,36.4760108848058,20.7002959466818));
#205143=CARTESIAN_POINT('',(4.27494446005049,36.0758032498001,20.700295943372));
#205144=CARTESIAN_POINT('Origin',(2.74594826285551,33.4946852030332,20.7002959443635));
#205145=CARTESIAN_POINT('',(2.40798725867656,36.777333883016,20.4002959454199));
#205146=CARTESIAN_POINT('Ctrl Pts',(2.4079872586766,36.7773338830159,20.4002959460616));
#205147=CARTESIAN_POINT('Ctrl Pts',(2.40921755550162,36.7646826469025,20.4002959460683));
#205148=CARTESIAN_POINT('Ctrl Pts',(2.41044253827714,36.7522005841403,20.4011077631701));
#205149=CARTESIAN_POINT('Ctrl Pts',(2.41164470987613,36.7400571989184,20.4026432893055));
#205150=CARTESIAN_POINT('Ctrl Pts',(2.41287189118124,36.727661185456,20.4042107601795));
#205151=CARTESIAN_POINT('Ctrl Pts',(2.41407522022156,36.715618882139,20.4065318321717));
#205152=CARTESIAN_POINT('Ctrl Pts',(2.41523912315401,36.7040811025019,20.4094669174773));
#205153=CARTESIAN_POINT('Ctrl Pts',(2.41642250525602,36.6923502256918,20.4124511245978));
#205154=CARTESIAN_POINT('Ctrl Pts',(2.41756507658189,36.6811414227798,20.416069241177));
#205155=CARTESIAN_POINT('Ctrl Pts',(2.4186546327699,36.6705728182011,20.4201381576572));
#205156=CARTESIAN_POINT('Ctrl Pts',(2.41978514355183,36.6596069574612,20.4243600178991));
#205157=CARTESIAN_POINT('Ctrl Pts',(2.42085854536438,36.6493306499208,20.4290662149062));
#205158=CARTESIAN_POINT('Ctrl Pts',(2.42186637444706,36.6398257438508,20.4340273626949));
#205159=CARTESIAN_POINT('Ctrl Pts',(2.42215089050131,36.6371424531841,20.4354279237798));
#205160=CARTESIAN_POINT('Ctrl Pts',(2.42243021248725,36.6345203319115,20.4368487088163));
#205161=CARTESIAN_POINT('Ctrl Pts',(2.42270422340427,36.6319605101184,20.4382843902795));
#205162=CARTESIAN_POINT('Ctrl Pts',(2.4238064065353,36.6216638678187,20.4440592838764));
#205163=CARTESIAN_POINT('Ctrl Pts',(2.42482479118059,36.6123544822295,20.4500860053045));
#205164=CARTESIAN_POINT('Ctrl Pts',(2.42576287709665,36.6039980662729,20.4560855309756));
#205165=CARTESIAN_POINT('Ctrl Pts',(2.42652763903095,36.5971856104824,20.4609765636396));
#205166=CARTESIAN_POINT('Ctrl Pts',(2.42723917239066,36.5910051642625,20.4658499969843));
#205167=CARTESIAN_POINT('Ctrl Pts',(2.42790120833115,36.5854204112523,20.4705728996627));
#205168=CARTESIAN_POINT('Ctrl Pts',(2.42863826546457,36.5792028001032,20.4758309965376));
#205169=CARTESIAN_POINT('Ctrl Pts',(2.42931446758673,36.5737187205002,20.4809049603274));
#205170=CARTESIAN_POINT('Ctrl Pts',(2.42993774570558,36.5688911198961,20.4856566435359));
#205171=CARTESIAN_POINT('Ctrl Pts',(2.430249384765,36.566477319594,20.4880324851402));
#205172=CARTESIAN_POINT('Ctrl Pts',(2.43054781298129,36.5642274445098,20.4903283967824));
#205173=CARTESIAN_POINT('Ctrl Pts',(2.43083407596022,36.5621313429858,20.4925307777895));
#205174=CARTESIAN_POINT('Ctrl Pts',(2.43097720744967,36.5610832922238,20.4936319682931));
#205175=CARTESIAN_POINT('Ctrl Pts',(2.4311172957669,36.5600737029507,20.4947097933685));
#205176=CARTESIAN_POINT('Ctrl Pts',(2.43125447281101,36.5591012950024,20.4957627928577));
#205177=CARTESIAN_POINT('Ctrl Pts',(2.43132306133306,36.5586150910283,20.4962892926024));
#205178=CARTESIAN_POINT('Ctrl Pts',(2.43133933336102,36.558492276701,20.4964236984851));
#205179=CARTESIAN_POINT('Ctrl Pts',(2.43138085441909,36.5581999375439,20.4967431402971));
#205180=CARTESIAN_POINT('Ctrl Pts',(2.43142237547715,36.5579075983868,20.497062582109));
#205181=CARTESIAN_POINT('Ctrl Pts',(2.4314893476912,36.5574437705715,20.4975652873608));
#205182=CARTESIAN_POINT('Ctrl Pts',(2.43165739292304,36.5562944233563,20.4988459200478));
#205183=CARTESIAN_POINT('Ctrl Pts',(2.4327301361565,36.5489573841887,20.5070210407257));
#205184=CARTESIAN_POINT('Ctrl Pts',(2.43363513826766,36.5425533724514,20.515055929986));
#205185=CARTESIAN_POINT('Ctrl Pts',(2.43438688649977,36.5369434593888,20.5227622318887));
#205186=CARTESIAN_POINT('Ctrl Pts',(2.43517529687651,36.5310599554677,20.530844363814));
#205187=CARTESIAN_POINT('Ctrl Pts',(2.4357952538366,36.5260487871599,20.5385652556356));
#205188=CARTESIAN_POINT('Ctrl Pts',(2.43626362490218,36.5217473417448,20.5457650126352));
#205189=CARTESIAN_POINT('Ctrl Pts',(2.43646799881893,36.5198704041801,20.5489066297116));
#205190=CARTESIAN_POINT('Ctrl Pts',(2.43664350204419,36.5181286717986,20.551949717308));
#205191=CARTESIAN_POINT('Ctrl Pts',(2.43679146590935,36.5165092753691,20.5548839795334));
#205192=CARTESIAN_POINT('Ctrl Pts',(2.43713900429752,36.5127056276047,20.5617759917364));
#205193=CARTESIAN_POINT('Ctrl Pts',(2.4373352243823,36.5095709645125,20.5680714816305));
#205194=CARTESIAN_POINT('Ctrl Pts',(2.43739643172699,36.5069473314532,20.5736915281517));
#205195=CARTESIAN_POINT('Ctrl Pts',(2.43740658547562,36.5065120942984,20.5746238433814));
#205196=CARTESIAN_POINT('Ctrl Pts',(2.43741301658369,36.5060909887342,20.5755376644025));
#205197=CARTESIAN_POINT('Ctrl Pts',(2.43741579075234,36.5056833774757,20.5764327370595));
#205198=CARTESIAN_POINT('Ctrl Pts',(2.43742553925584,36.5042510205142,20.5795780465297));
#205199=CARTESIAN_POINT('Ctrl Pts',(2.43739016911911,36.5029849233475,20.5824917095531));
#205200=CARTESIAN_POINT('Ctrl Pts',(2.43731228147896,36.5018598369921,20.5851654972632));
#205201=CARTESIAN_POINT('Ctrl Pts',(2.43727010628616,36.5012506166605,20.5866133202037));
#205202=CARTESIAN_POINT('Ctrl Pts',(2.43724915050947,36.500877315858,20.587523491614));
#205203=CARTESIAN_POINT('Ctrl Pts',(2.43719543514528,36.5004166149747,20.5886527825476));
#205204=CARTESIAN_POINT('Ctrl Pts',(2.43714995089286,36.5000265099167,20.5896090257873));
#205205=CARTESIAN_POINT('Ctrl Pts',(2.43708101347849,36.499573385711,20.5907223069427));
#205206=CARTESIAN_POINT('Ctrl Pts',(2.43695323865364,36.4988864953829,20.5924622160238));
#205207=CARTESIAN_POINT('Ctrl Pts',(2.43623556547899,36.4950284367782,20.6022347676622));
#205208=CARTESIAN_POINT('Ctrl Pts',(2.43489768697255,36.4914277620732,20.6127114978205));
#205209=CARTESIAN_POINT('Ctrl Pts',(2.43291909158451,36.4882870958188,20.6237870080665));
#205210=CARTESIAN_POINT('Ctrl Pts',(2.43098833788604,36.4852223696888,20.6345947166556));
#205211=CARTESIAN_POINT('Ctrl Pts',(2.42844739512458,36.4825965583882,20.6459722607299));
#205212=CARTESIAN_POINT('Ctrl Pts',(2.42527967415766,36.4805695041919,20.657781516055));
#205213=CARTESIAN_POINT('Ctrl Pts',(2.42218030492023,36.4785861889049,20.6693359563146));
#205214=CARTESIAN_POINT('Ctrl Pts',(2.41848085059987,36.4771767169594,20.6813030495406));
#205215=CARTESIAN_POINT('Ctrl Pts',(2.41416923747207,36.4764520285462,20.6935216560659));
#205216=CARTESIAN_POINT('Ctrl Pts',(2.41337528034788,36.4763185816177,20.6957716375487));
#205217=CARTESIAN_POINT('Ctrl Pts',(2.4125605766354,36.476208232677,20.6980300753618));
#205218=CARTESIAN_POINT('Ctrl Pts',(2.4117250665613,36.4761215028572,20.7002958723372));
#205219=CARTESIAN_POINT('',(4.42784397237766,36.3339151683232,20.4002991202148));
#205220=CARTESIAN_POINT('Origin',(2.74594826157205,33.4946852242888,20.4002959441343));
#205221=CARTESIAN_POINT('Origin',(4.42784399035119,36.3339151623448,20.7002959431368));
#205222=CARTESIAN_POINT('Origin',(2.73707460786511,-24.696808344444,20.7002959442277));
#205223=CARTESIAN_POINT('',(4.41970030742411,-27.536617225467,20.4002960261767));
#205224=CARTESIAN_POINT('',(2.31653120132911,-27.9708039187986,20.4002959451205));
#205225=CARTESIAN_POINT('Origin',(2.74066197149253,-24.7069313298732,20.4002959441427));
#205226=CARTESIAN_POINT('',(2.35346157058785,-27.6730581159481,20.7002959460486));
#205227=CARTESIAN_POINT('Ctrl Pts',(2.35346156812826,-27.6730581129014,
20.7002959453857));
#205228=CARTESIAN_POINT('Ctrl Pts',(2.35343489237722,-27.6730546746329,
20.6871829450737));
#205229=CARTESIAN_POINT('Ctrl Pts',(2.35332383057219,-27.6739103469082,
20.6737009216517));
#205230=CARTESIAN_POINT('Ctrl Pts',(2.35311396445711,-27.675750326042,20.6600297369547));
#205231=CARTESIAN_POINT('Ctrl Pts',(2.35290740755379,-27.677561292009,20.6465741222901));
#205232=CARTESIAN_POINT('Ctrl Pts',(2.35260506471059,-27.6803262996859,
20.6329359163381));
#205233=CARTESIAN_POINT('Ctrl Pts',(2.35219877936394,-27.6841239303729,
20.6193153578893));
#205234=CARTESIAN_POINT('Ctrl Pts',(2.35189467891695,-27.6869664182916,
20.6091205085141));
#205235=CARTESIAN_POINT('Ctrl Pts',(2.35153245765452,-27.6903866069454,
20.5989362265445));
#205236=CARTESIAN_POINT('Ctrl Pts',(2.35111111557168,-27.694399779504,20.5888535667244));
#205237=CARTESIAN_POINT('Ctrl Pts',(2.35058737391166,-27.6993882811122,
20.576320498686));
#205238=CARTESIAN_POINT('Ctrl Pts',(2.34997173196657,-27.7052926876741,
20.5639514580045));
#205239=CARTESIAN_POINT('Ctrl Pts',(2.34926631008775,-27.7120899236384,
20.5519437036456));
#205240=CARTESIAN_POINT('Ctrl Pts',(2.34892371330895,-27.7153910845693,
20.5461119906132));
#205241=CARTESIAN_POINT('Ctrl Pts',(2.34856004332171,-27.7189020609327,
20.5403654319286));
#205242=CARTESIAN_POINT('Ctrl Pts',(2.34817611596073,-27.7226158791509,
20.5347257640858));
#205243=CARTESIAN_POINT('Ctrl Pts',(2.34788250327785,-27.7254560625856,
20.5304127659144));
#205244=CARTESIAN_POINT('Ctrl Pts',(2.34757702892552,-27.7284147219246,
20.5261624279386));
#205245=CARTESIAN_POINT('Ctrl Pts',(2.34726016190751,-27.731487426792,20.5219842929032));
#205246=CARTESIAN_POINT('Ctrl Pts',(2.34711344154651,-27.7329101951514,
20.5200496722396));
#205247=CARTESIAN_POINT('Ctrl Pts',(2.34697044203167,-27.734295100958,20.5182082128508));
#205248=CARTESIAN_POINT('Ctrl Pts',(2.34679981689077,-27.73595127147,20.5160690849839));
#205249=CARTESIAN_POINT('Ctrl Pts',(2.34665385984273,-27.7373680014883,
20.5142392210661));
#205250=CARTESIAN_POINT('Ctrl Pts',(2.34648771354417,-27.7389830162763,
20.5121911543679));
#205251=CARTESIAN_POINT('Ctrl Pts',(2.34627812494646,-27.7410187064356,
20.5097043231961));
#205252=CARTESIAN_POINT('Ctrl Pts',(2.3462035825326,-27.7417427212914,20.508819855241));
#205253=CARTESIAN_POINT('Ctrl Pts',(2.34612350474168,-27.7425202693534,
20.5078801671072));
#205254=CARTESIAN_POINT('Ctrl Pts',(2.34603668814191,-27.7433626111193,
20.506876488779));
#205255=CARTESIAN_POINT('Ctrl Pts',(2.34527839053996,-27.7507200259774,
20.4981098834132));
#205256=CARTESIAN_POINT('Ctrl Pts',(2.34451689727091,-27.7580911749735,
20.490344231572));
#205257=CARTESIAN_POINT('Ctrl Pts',(2.34377777350772,-27.7652380053202,
20.4834755674027));
#205258=CARTESIAN_POINT('Ctrl Pts',(2.34331552099278,-27.7697076766609,
20.4791798628879));
#205259=CARTESIAN_POINT('Ctrl Pts',(2.34286188702027,-27.7740905791523,
20.4752343522131));
#205260=CARTESIAN_POINT('Ctrl Pts',(2.34242186333732,-27.7783379055931,
20.471609808355));
#205261=CARTESIAN_POINT('Ctrl Pts',(2.34170041251025,-27.7853017061617,
20.4656671051201));
#205262=CARTESIAN_POINT('Ctrl Pts',(2.34101557227661,-27.7918964399256,
20.4605874106142));
#205263=CARTESIAN_POINT('Ctrl Pts',(2.34038364950757,-27.797977949455,20.4562190295696));
#205264=CARTESIAN_POINT('Ctrl Pts',(2.33973624100348,-27.8042084908756,
20.4517435981151));
#205265=CARTESIAN_POINT('Ctrl Pts',(2.33914428933161,-27.8099009730375,
20.4480138916154));
#205266=CARTESIAN_POINT('Ctrl Pts',(2.33861875813452,-27.8149515169985,
20.4448860421281));
#205267=CARTESIAN_POINT('Ctrl Pts',(2.33808045135126,-27.820124838941,20.4416821550795));
#205268=CARTESIAN_POINT('Ctrl Pts',(2.33761174611997,-27.8246252755756,
20.4391090751356));
#205269=CARTESIAN_POINT('Ctrl Pts',(2.33721896799352,-27.8283842711496,
20.4370441050199));
#205270=CARTESIAN_POINT('Ctrl Pts',(2.33718289687428,-27.828729481762,20.4368544667019));
#205271=CARTESIAN_POINT('Ctrl Pts',(2.33714746292503,-27.82906846463,20.4366691392455));
#205272=CARTESIAN_POINT('Ctrl Pts',(2.33711266919088,-27.8294011815021,
20.4364880434189));
#205273=CARTESIAN_POINT('Ctrl Pts',(2.33672599688227,-27.8330987553381,
20.434475475838));
#205274=CARTESIAN_POINT('Ctrl Pts',(2.33641887884198,-27.8360247398499,
20.4329793828923));
#205275=CARTESIAN_POINT('Ctrl Pts',(2.33619491899797,-27.8381459893366,
20.4319141804808));
#205276=CARTESIAN_POINT('Ctrl Pts',(2.33608741272454,-27.8391642416413,
20.4314028569344));
#205277=CARTESIAN_POINT('Ctrl Pts',(2.33599901444113,-27.8399975028586,
20.4309914670477));
#205278=CARTESIAN_POINT('Ctrl Pts',(2.3359298571795,-27.8406442972054,20.4306741715573));
#205279=CARTESIAN_POINT('Ctrl Pts',(2.33590320374772,-27.8408935738338,
20.4305518848514));
#205280=CARTESIAN_POINT('Ctrl Pts',(2.33589357260377,-27.8409967015311,
20.4305016575498));
#205281=CARTESIAN_POINT('Ctrl Pts',(2.33588783757451,-27.841063557309,20.4304690771561));
#205282=CARTESIAN_POINT('Ctrl Pts',(2.33587923503063,-27.8411638409759,
20.4304202065656));
#205283=CARTESIAN_POINT('Ctrl Pts',(2.33587939929366,-27.8411825085081,
20.4304110291455));
#205284=CARTESIAN_POINT('Ctrl Pts',(2.33584387197874,-27.8414916294252,
20.4302604455355));
#205285=CARTESIAN_POINT('Ctrl Pts',(2.33580834466383,-27.8418007503422,
20.4301098619254));
#205286=CARTESIAN_POINT('Ctrl Pts',(2.33573722246062,-27.8423995667645,
20.4298162379883));
#205287=CARTESIAN_POINT('Ctrl Pts',(2.33558525445539,-27.8436663598279,
20.4292114446558));
#205288=CARTESIAN_POINT('Ctrl Pts',(2.33518000644144,-27.8470444746635,
20.4275986624357));
#205289=CARTESIAN_POINT('Ctrl Pts',(2.33474164600215,-27.8505834968138,
20.4259866361584));
#205290=CARTESIAN_POINT('Ctrl Pts',(2.33427015981099,-27.854283367308,20.4243940762741));
#205291=CARTESIAN_POINT('Ctrl Pts',(2.3331857686267,-27.8627928571343,20.4207312799265));
#205292=CARTESIAN_POINT('Ctrl Pts',(2.33192339701141,-27.8721817891286,
20.4171610127065));
#205293=CARTESIAN_POINT('Ctrl Pts',(2.33048141104126,-27.8823734613472,
20.4139455062185));
#205294=CARTESIAN_POINT('Ctrl Pts',(2.32909851060972,-27.8921475286412,
20.4108617554734));
#205295=CARTESIAN_POINT('Ctrl Pts',(2.32755038834418,-27.9026600342909,
20.4081054732938));
#205296=CARTESIAN_POINT('Ctrl Pts',(2.32584048310635,-27.913798370199,20.4058974810169));
#205297=CARTESIAN_POINT('Ctrl Pts',(2.32419979122162,-27.9244858497912,
20.4037788636046));
#205298=CARTESIAN_POINT('Ctrl Pts',(2.32241017786231,-27.935749182643,20.4021659412855));
#205299=CARTESIAN_POINT('Ctrl Pts',(2.32047920896604,-27.9474483448594,
20.4012291171732));
#205300=CARTESIAN_POINT('Ctrl Pts',(2.31922201529094,-27.9550653048068,
20.4006191801872));
#205301=CARTESIAN_POINT('Ctrl Pts',(2.31790499676958,-27.9628661649844,
20.4002952961782));
#205302=CARTESIAN_POINT('Ctrl Pts',(2.3165312013292,-27.9708039187979,20.4002959465181));
#205303=CARTESIAN_POINT('',(4.2667748026993,-27.2785207569314,20.7002959453304));
#205304=CARTESIAN_POINT('Origin',(2.73707460785666,-24.696808344398,20.7002959441903));
#205305=CARTESIAN_POINT('Origin',(4.41970032667399,-27.5366172161904,20.7002959453238));
#205306=CARTESIAN_POINT('Origin',(-9.17318981280047,-23.8248106239527,20.7002959442688));
#205307=CARTESIAN_POINT('',(-9.17318981292802,-23.8248106244225,20.4002959444663));
#205308=CARTESIAN_POINT('Origin',(-9.17318981261531,-23.8248106241366,20.7002959447442));
#205309=CARTESIAN_POINT('',(-9.17318981292794,-23.8248106244225,20.400295944175));
#205310=CARTESIAN_POINT('Ctrl Pts',(-9.12919468126198,32.5641583384814,
20.4002962437833));
#205311=CARTESIAN_POINT('Ctrl Pts',(-9.1268606663607,32.5601161253186,20.4002962437872));
#205312=CARTESIAN_POINT('Ctrl Pts',(-9.11130308311947,32.5329194870412,
20.4002962438088));
#205313=CARTESIAN_POINT('Ctrl Pts',(-9.08494210409124,32.4838068967654,
20.4002962437541));
#205314=CARTESIAN_POINT('Ctrl Pts',(-9.05327268735611,32.4178366884971,
20.4002962438288));
#205315=CARTESIAN_POINT('Ctrl Pts',(-9.02714415477753,32.3566591538142,
20.4002962438452));
#205316=CARTESIAN_POINT('Ctrl Pts',(-9.00594566193824,32.3002362776766,
20.4002962437389));
#205317=CARTESIAN_POINT('Ctrl Pts',(-8.98914388694564,32.2484079500893,
20.4002962438252));
#205318=CARTESIAN_POINT('Ctrl Pts',(-8.97627296143639,32.200883328955,20.400296243896));
#205319=CARTESIAN_POINT('Ctrl Pts',(-8.96696137566174,32.1573111743061,
20.4002962438219));
#205320=CARTESIAN_POINT('Ctrl Pts',(-8.96095334813303,32.1173340466055,
20.4002962437602));
#205321=CARTESIAN_POINT('Ctrl Pts',(-8.95812725743191,32.0805710925202,
20.4002962438175));
#205322=CARTESIAN_POINT('Ctrl Pts',(-8.95856177575176,32.0465848177304,
20.4002962438592));
#205323=CARTESIAN_POINT('Ctrl Pts',(-8.96164661846271,32.0230550053512,
20.4002962438257));
#205324=CARTESIAN_POINT('Ctrl Pts',(-8.96450522774494,32.0108827375446,
20.4002962438308));
#205325=CARTESIAN_POINT('Ctrl Pts',(-8.96511671108982,32.0085151116457,
20.4002962438325));
#205326=CARTESIAN_POINT('Ctrl Pts',(-8.98098583513153,32.6497384969356,
20.4000543269379));
#205327=CARTESIAN_POINT('Ctrl Pts',(-8.97842146424566,32.6452972603691,
20.4000543269401));
#205328=CARTESIAN_POINT('Ctrl Pts',(-8.96132956905973,32.615417964987,20.4000543269523));
#205329=CARTESIAN_POINT('Ctrl Pts',(-8.93236691310015,32.5614617989466,
20.4000543269287));
#205330=CARTESIAN_POINT('Ctrl Pts',(-8.89741763156771,32.4886724071325,
20.4000543270489));
#205331=CARTESIAN_POINT('Ctrl Pts',(-8.86833545608084,32.4206009921797,
20.4000543269824));
#205332=CARTESIAN_POINT('Ctrl Pts',(-8.84442968504729,32.3570055535914,
20.4000543269142));
#205333=CARTESIAN_POINT('Ctrl Pts',(-8.82512595700199,32.2975105696753,
20.4000543269448));
#205334=CARTESIAN_POINT('Ctrl Pts',(-8.80995052234489,32.2415599413549,
20.4000543270742));
#205335=CARTESIAN_POINT('Ctrl Pts',(-8.79856802118447,32.1884470544859,
20.4000543270387));
#205336=CARTESIAN_POINT('Ctrl Pts',(-8.79083398451812,32.1373085943432,
20.400054326911));
#205337=CARTESIAN_POINT('Ctrl Pts',(-8.78688460831874,32.08697415101,20.4000543269677));
#205338=CARTESIAN_POINT('Ctrl Pts',(-8.78739370470541,32.0356888584223,
20.4000543269775));
#205339=CARTESIAN_POINT('Ctrl Pts',(-8.79252507479947,31.9946949741725,
20.4000543269549));
#205340=CARTESIAN_POINT('Ctrl Pts',(-8.79815842828606,31.9705489265417,
20.4000543269808));
#205341=CARTESIAN_POINT('Ctrl Pts',(-8.79940250727991,31.9657204798659,
20.4000543269868));
#205342=CARTESIAN_POINT('Ctrl Pts',(-8.86898643511977,32.7144102532959,
20.5196325989123));
#205343=CARTESIAN_POINT('Ctrl Pts',(-8.86624798736378,32.7096674801885,
20.5196325989143));
#205344=CARTESIAN_POINT('Ctrl Pts',(-8.84799663360468,32.6777609374463,
20.5196325989272));
#205345=CARTESIAN_POINT('Ctrl Pts',(-8.81706792592034,32.6201445475141,
20.519632598902));
#205346=CARTESIAN_POINT('Ctrl Pts',(-8.77964009536463,32.5422019920035,
20.519632599007));
#205347=CARTESIAN_POINT('Ctrl Pts',(-8.7483258923244,32.4689209658209,20.5196325988991));
#205348=CARTESIAN_POINT('Ctrl Pts',(-8.72237426812347,32.3999053197076,
20.5196325988786));
#205349=CARTESIAN_POINT('Ctrl Pts',(-8.70117984833485,32.334616748056,20.519632598956));
#205350=CARTESIAN_POINT('Ctrl Pts',(-8.68426292761193,32.2722987017001,
20.5196325989865));
#205351=CARTESIAN_POINT('Ctrl Pts',(-8.67131546398859,32.2119760138553,
20.5196325989886));
#205352=CARTESIAN_POINT('Ctrl Pts',(-8.66227710581057,32.1524030869485,
20.5196325989089));
#205353=CARTESIAN_POINT('Ctrl Pts',(-8.65747887810791,32.0918128546911,
20.5196325989741));
#205354=CARTESIAN_POINT('Ctrl Pts',(-8.65804433209568,32.0274549306743,
20.5196325989312));
#205355=CARTESIAN_POINT('Ctrl Pts',(-8.66472223497965,31.973263685889,20.5196325989444));
#205356=CARTESIAN_POINT('Ctrl Pts',(-8.67245242475505,31.9400692165108,
20.5196325989682));
#205357=CARTESIAN_POINT('Ctrl Pts',(-8.67417454763817,31.9333811612128,
20.519632598973));
#205358=CARTESIAN_POINT('Ctrl Pts',(-8.86902860059493,32.7143859057541,
20.7003767601486));
#205359=CARTESIAN_POINT('Ctrl Pts',(-8.86629021837464,32.7096432461764,
20.7003767601478));
#205360=CARTESIAN_POINT('Ctrl Pts',(-8.84803930112767,32.6777374666774,
20.7003767601465));
#205361=CARTESIAN_POINT('Ctrl Pts',(-8.81711133361051,32.6201224545862,
20.700376760153));
#205362=CARTESIAN_POINT('Ctrl Pts',(-8.77968443617789,32.5421818394818,
20.7003767601675));
#205363=CARTESIAN_POINT('Ctrl Pts',(-8.74837107345428,32.4689027743725,
20.7003767601366));
#205364=CARTESIAN_POINT('Ctrl Pts',(-8.72242021947777,32.3998891685196,
20.7003767601698));
#205365=CARTESIAN_POINT('Ctrl Pts',(-8.70122651148741,32.3346027781504,
20.7003767602666));
#205366=CARTESIAN_POINT('Ctrl Pts',(-8.68431024639236,32.2722871292054,
20.7003767601928));
#205367=CARTESIAN_POINT('Ctrl Pts',(-8.6713633719323,32.2119671559486,20.7003767601429));
#205368=CARTESIAN_POINT('Ctrl Pts',(-8.66232550480618,32.1523974041139,
20.700376760192));
#205369=CARTESIAN_POINT('Ctrl Pts',(-8.65752759669597,32.0918110329033,
20.7003767602359));
#205370=CARTESIAN_POINT('Ctrl Pts',(-8.65809302946275,32.0274580306369,
20.7003767601449));
#205371=CARTESIAN_POINT('Ctrl Pts',(-8.66477035008856,31.9732717542514,
20.7003767602132));
#205372=CARTESIAN_POINT('Ctrl Pts',(-8.67249975044643,31.9400806914327,
20.7003767602301));
#205373=CARTESIAN_POINT('Ctrl Pts',(-8.67422169335548,31.9333933362455,
20.7003767602322));
#205374=CARTESIAN_POINT('',(-9.12864336277025,32.5640512409232,20.4002959345193));
#205375=CARTESIAN_POINT('Ctrl Pts',(-8.96457718063496,32.0086742299808,
20.4002959441681));
#205376=CARTESIAN_POINT('Ctrl Pts',(-8.95074955334813,32.0532091252836,
20.4002959441681));
#205377=CARTESIAN_POINT('Ctrl Pts',(-8.95392639252226,32.1033732871851,
20.4002959441681));
#205378=CARTESIAN_POINT('Ctrl Pts',(-8.95987533752319,32.1460016671159,
20.4002959441681));
#205379=CARTESIAN_POINT('Ctrl Pts',(-8.96284981574311,32.1673158980647,
20.4002959441681));
#205380=CARTESIAN_POINT('Ctrl Pts',(-8.96683196565682,32.1872587646001,
20.4002959441681));
#205381=CARTESIAN_POINT('Ctrl Pts',(-8.97119196081817,32.205606469137,20.4002959441681));
#205382=CARTESIAN_POINT('Ctrl Pts',(-8.97337195839881,32.2147803214052,
20.4002959441681));
#205383=CARTESIAN_POINT('Ctrl Pts',(-8.97565247248941,32.2235595277509,
20.4002959441681));
#205384=CARTESIAN_POINT('Ctrl Pts',(-8.97798289130421,32.2319334283246,
20.4002959441681));
#205385=CARTESIAN_POINT('Ctrl Pts',(-8.97914810071171,32.2361203786112,
20.4002959441681));
#205386=CARTESIAN_POINT('Ctrl Pts',(-8.98032578630037,32.2402060024551,
20.4002959441681));
#205387=CARTESIAN_POINT('Ctrl Pts',(-8.98151079497232,32.2441895165437,
20.4002959441681));
#205388=CARTESIAN_POINT('Ctrl Pts',(-8.98269580364442,32.2481730306323,
20.4002959441681));
#205389=CARTESIAN_POINT('Ctrl Pts',(-8.9844837223599,32.253938540826,20.4002959441681));
#205390=CARTESIAN_POINT('Ctrl Pts',(-8.98508269393574,32.2558329447514,
20.4002959441681));
#205391=CARTESIAN_POINT('Ctrl Pts',(-8.98747858023874,32.263410560454,20.4002959441681));
#205392=CARTESIAN_POINT('Ctrl Pts',(-8.99256912710037,32.2789070319624,
20.4002959441681));
#205393=CARTESIAN_POINT('Ctrl Pts',(-9.00136292255695,32.3021448760554,
20.4002959441682));
#205394=CARTESIAN_POINT('Ctrl Pts',(-9.00575982028535,32.3137637981021,
20.4002959441681));
#205395=CARTESIAN_POINT('Ctrl Pts',(-9.01109547341321,32.3273138406468,
20.4002959441682));
#205396=CARTESIAN_POINT('Ctrl Pts',(-9.01755078987627,32.3427387293678,
20.4002959441682));
#205397=CARTESIAN_POINT('Ctrl Pts',(-9.02077844810769,32.3504511737283,
20.4002959441682));
#205398=CARTESIAN_POINT('Ctrl Pts',(-9.02428611303392,32.3586317930268,
20.4002959441683));
#205399=CARTESIAN_POINT('Ctrl Pts',(-9.02809761530868,32.3672703869524,
20.4002959441682));
#205400=CARTESIAN_POINT('Ctrl Pts',(-9.03190911758351,32.3759089808779,
20.4002959441682));
#205401=CARTESIAN_POINT('Ctrl Pts',(-9.03684308552783,32.3867626207448,
20.4002959441682));
#205402=CARTESIAN_POINT('Ctrl Pts',(-9.04046936863715,32.3945480156348,
20.4002959441682));
#205403=CARTESIAN_POINT('Ctrl Pts',(-9.04772193485577,32.4101188054156,
20.4002959441682));
#205404=CARTESIAN_POINT('Ctrl Pts',(-9.0547517171602,32.4246272378797,20.4002959441684));
#205405=CARTESIAN_POINT('Ctrl Pts',(-9.06144823032797,32.4381013700427,
20.4002959441684));
#205406=CARTESIAN_POINT('Ctrl Pts',(-9.06479648691182,32.4448384361243,
20.4002959441684));
#205407=CARTESIAN_POINT('Ctrl Pts',(-9.06806208228772,32.4513169980715,
20.4002959441684));
#205408=CARTESIAN_POINT('Ctrl Pts',(-9.07123389019127,32.4575407292413,
20.4002959441684));
#205409=CARTESIAN_POINT('Ctrl Pts',(-9.07281979414307,32.4606525948262,
20.4002959441684));
#205410=CARTESIAN_POINT('Ctrl Pts',(-9.07438225122675,32.4637007527166,
20.4002959441684));
#205411=CARTESIAN_POINT('Ctrl Pts',(-9.07592002376234,32.4666856614245,
20.4002959441684));
#205412=CARTESIAN_POINT('Ctrl Pts',(-9.07745779629785,32.4696705701324,
20.4002959441684));
#205413=CARTESIAN_POINT('Ctrl Pts',(-9.07838970897487,32.4714750411192,
20.4002959441684));
#205414=CARTESIAN_POINT('Ctrl Pts',(-9.08045805248406,32.4754510952525,
20.4002959441684));
#205415=CARTESIAN_POINT('Ctrl Pts',(-9.09700480055733,32.5072595283181,
20.4002959441684));
#205416=CARTESIAN_POINT('Ctrl Pts',(-9.11320122531272,32.5367462028377,
20.4002959441684));
#205417=CARTESIAN_POINT('Ctrl Pts',(-9.12864336277022,32.5640512409232,
20.4002959441685));
#205418=CARTESIAN_POINT('Origin',(-9.12863520051658,32.5640369836924,20.7002959775119));
#205419=CARTESIAN_POINT('Origin',(-10.0414319005022,32.7452343953954,22.5055668306823));
#205420=CARTESIAN_POINT('',(-10.0245807241028,33.1305573988656,23.4282040509024));
#205421=CARTESIAN_POINT('Ctrl Pts',(-9.00267799958441,32.945954431909,22.6289522978867));
#205422=CARTESIAN_POINT('Ctrl Pts',(-9.00267668486994,32.9459529187315,
22.63796914429));
#205423=CARTESIAN_POINT('Ctrl Pts',(-9.00308664609705,32.9464840509148,
22.6547712566424));
#205424=CARTESIAN_POINT('Ctrl Pts',(-9.00675875921657,32.9493131057625,
22.6948794763848));
#205425=CARTESIAN_POINT('Ctrl Pts',(-9.00943935899718,32.951194466888,22.7139230318917));
#205426=CARTESIAN_POINT('Ctrl Pts',(-9.02014056106808,32.9581449156875,
22.7700742606594));
#205427=CARTESIAN_POINT('Ctrl Pts',(-9.0307438481522,32.9644893044431,22.8061987269786));
#205428=CARTESIAN_POINT('Ctrl Pts',(-9.07195557849789,32.9869416201038,
22.910289204546));
#205429=CARTESIAN_POINT('Ctrl Pts',(-9.1115857366394,33.006141923892,22.9733909352568));
#205430=CARTESIAN_POINT('Ctrl Pts',(-9.2269171192595,33.0527363226736,23.1109007267031));
#205431=CARTESIAN_POINT('Ctrl Pts',(-9.31140121337151,33.0807609621763,
23.1782767197428));
#205432=CARTESIAN_POINT('Ctrl Pts',(-9.49585368662397,33.1247568422761,
23.288422724411));
#205433=CARTESIAN_POINT('Ctrl Pts',(-9.59686486055723,33.1405642830025,
23.3323399039907));
#205434=CARTESIAN_POINT('Ctrl Pts',(-9.81110383296761,33.1529896629745,
23.3986467242789));
#205435=CARTESIAN_POINT('Ctrl Pts',(-9.92155882654539,33.1493366714315,
23.4185832618441));
#205436=CARTESIAN_POINT('Ctrl Pts',(-10.0243506569435,33.1307196956853,
23.4281318064368));
#205437=CARTESIAN_POINT('Ctrl Pts',(-10.1803195649121,32.9858796254728,
23.4682103315411));
#205438=CARTESIAN_POINT('Ctrl Pts',(-10.1735310553254,32.9895390099057,
23.4682903673812));
#205439=CARTESIAN_POINT('Ctrl Pts',(-10.1668646139039,32.9933977443836,
23.4681923076061));
#205440=CARTESIAN_POINT('Ctrl Pts',(-10.1530784041638,33.0019434605889,
23.4676119290448));
#205441=CARTESIAN_POINT('Ctrl Pts',(-10.1460149415281,33.0066556962575,
23.4670918515052));
#205442=CARTESIAN_POINT('Ctrl Pts',(-10.124433073165,33.0220853108116,23.4648086723676));
#205443=CARTESIAN_POINT('Ctrl Pts',(-10.1106435872226,33.0334714255532,
23.4623232284856));
#205444=CARTESIAN_POINT('Ctrl Pts',(-10.0697215926492,33.0715809508503,
23.4519347829934));
#205445=CARTESIAN_POINT('Ctrl Pts',(-10.0456356159687,33.1006955714091,
23.4411435296355));
#205446=CARTESIAN_POINT('Ctrl Pts',(-10.0245467432722,33.1304429609736,
23.4282517882763));
#205447=CARTESIAN_POINT('Origin',(-11.3599050164603,31.4287501217852,20.6002959440187));
#205448=CARTESIAN_POINT('',(-11.5254716865261,31.3331947318305,20.5415054035143));
#205449=CARTESIAN_POINT('',(-11.3599049206393,31.4287499979443,20.4002973692822));
#205450=CARTESIAN_POINT('Origin',(-11.3599122666876,31.428745159473,20.600284565118));
#205451=CARTESIAN_POINT('',(-11.3599049206302,31.4287499979821,20.4002959441748));
#205452=CARTESIAN_POINT('Ctrl Pts',(-11.4629846520114,31.2757434585182,
20.4883877901652));
#205453=CARTESIAN_POINT('Ctrl Pts',(-11.4751216593913,31.287358841283,20.4953580023126));
#205454=CARTESIAN_POINT('Ctrl Pts',(-11.4873060812613,31.2986126606583,
20.5035970797496));
#205455=CARTESIAN_POINT('Ctrl Pts',(-11.5081192983012,31.3175953294597,
20.5212438944684));
#205456=CARTESIAN_POINT('Ctrl Pts',(-11.5175989504545,31.3261556399403,
20.5307711522776));
#205457=CARTESIAN_POINT('Ctrl Pts',(-11.5254732465264,31.333195903005,20.5415034906709));
#205458=CARTESIAN_POINT('Origin',(-25.7347199005379,5.70328075553675,20.6002959548719));
#205459=CARTESIAN_POINT('',(-26.2176948458872,5.70335443451782,20.4002960230305));
#205460=CARTESIAN_POINT('',(5.74170963827534,5.69848092588771,20.400295944142));
#205461=CARTESIAN_POINT('',(-26.2182331493096,5.89470327565436,20.5421107123692));
#205462=CARTESIAN_POINT('Origin',(-26.2179787334571,5.70335375970174,20.6002976826996));
#205463=CARTESIAN_POINT('Ctrl Pts',(-26.2182381154106,5.89470190519936,
20.5421050183955));
#205464=CARTESIAN_POINT('Ctrl Pts',(-26.2082083856554,5.89139716353958,
20.5312431702694));
#205465=CARTESIAN_POINT('Ctrl Pts',(-26.1959877586356,5.88744090972344,
20.5216045173204));
#205466=CARTESIAN_POINT('Ctrl Pts',(-26.1689606557399,5.87883600678524,
20.5037553550688));
#205467=CARTESIAN_POINT('Ctrl Pts',(-26.1529649108002,5.87385316903905,
20.4954200455456));
#205468=CARTESIAN_POINT('Ctrl Pts',(-26.136679147341,5.86909820026297,20.4883811749296));
#205469=CARTESIAN_POINT('Ctrl Pts',(-26.2912418821599,5.86605176207428,
22.5417284644303));
#205470=CARTESIAN_POINT('Ctrl Pts',(-26.2908000121315,5.8671619301596,22.5474878275317));
#205471=CARTESIAN_POINT('Ctrl Pts',(-26.2904147908917,5.86828591447102,
22.5532413712158));
#205472=CARTESIAN_POINT('Ctrl Pts',(-26.290086894012,5.86941813366607,22.5589826137667));
#205473=CARTESIAN_POINT('Ctrl Pts',(-26.5230900212811,6.0299385026039,23.2126903670943));
#205474=CARTESIAN_POINT('Ctrl Pts',(-26.5256967184803,6.02690943601999,
23.2184075196064));
#205475=CARTESIAN_POINT('Ctrl Pts',(-26.528146942379,6.02380495591163,23.2241550781738));
#205476=CARTESIAN_POINT('Ctrl Pts',(-26.5304372634444,6.02064061306507,
23.2299266563628));
#205477=CARTESIAN_POINT('Ctrl Pts',(-26.7210447998363,5.52153762509519,
23.6955409852972));
#205478=CARTESIAN_POINT('Ctrl Pts',(-26.7146472439329,5.51497357821688,
23.7012277617423));
#205479=CARTESIAN_POINT('Ctrl Pts',(-26.7079270196993,5.50857038052612,
23.7069710133875));
#205480=CARTESIAN_POINT('Ctrl Pts',(-26.7008903270613,5.50235901408584,
23.7127644219434));
#205481=CARTESIAN_POINT('Ctrl Pts',(-26.7029254672858,4.80873807631568,
23.54590565663));
#205482=CARTESIAN_POINT('Ctrl Pts',(-26.6837575865688,4.80249660167118,
23.5516018464197));
#205483=CARTESIAN_POINT('Ctrl Pts',(-26.6643007226559,4.79676029188084,
23.5573464331463));
#205484=CARTESIAN_POINT('Ctrl Pts',(-26.6445755748915,4.7915556613448,23.5631330761632));
#205485=CARTESIAN_POINT('',(-26.6824384266963,5.1890852888171,23.5491612329539));
#205486=CARTESIAN_POINT('Ctrl Pts',(-26.3546815413672,5.88904432346037,
22.7274108961025));
#205487=CARTESIAN_POINT('Ctrl Pts',(-26.3584630252024,5.88912594501745,
22.7378819619477));
#205488=CARTESIAN_POINT('Ctrl Pts',(-26.3627192852841,5.88901516940815,
22.7496314625194));
#205489=CARTESIAN_POINT('Ctrl Pts',(-26.3674675934417,5.88853788559875,
22.7626951429835));
#205490=CARTESIAN_POINT('Ctrl Pts',(-26.3720965475936,5.88807259884864,
22.7754304533122));
#205491=CARTESIAN_POINT('Ctrl Pts',(-26.3771933128615,5.88725900127824,
22.7894152346573));
#205492=CARTESIAN_POINT('Ctrl Pts',(-26.382769535243,5.88589164606944,22.8046646943138));
#205493=CARTESIAN_POINT('Ctrl Pts',(-26.3882173086086,5.88455578806767,
22.8195628806621));
#205494=CARTESIAN_POINT('Ctrl Pts',(-26.3941229225453,5.88269130263479,
22.835668749794));
#205495=CARTESIAN_POINT('Ctrl Pts',(-26.4004900564986,5.88006452647128,
22.8529709418826));
#205496=CARTESIAN_POINT('Ctrl Pts',(-26.406857190452,5.87743775030777,22.8702731339711));
#205497=CARTESIAN_POINT('Ctrl Pts',(-26.4136861467462,5.87404861291457,
22.8887724851526));
#205498=CARTESIAN_POINT('Ctrl Pts',(-26.4209694364711,5.86962175328989,
22.9084209953047));
#205499=CARTESIAN_POINT('Ctrl Pts',(-26.427804943011,5.8654670609656,22.9268614974289));
#205500=CARTESIAN_POINT('Ctrl Pts',(-26.4350570057119,5.8603882273077,22.9463545358896));
#205501=CARTESIAN_POINT('Ctrl Pts',(-26.4427005511374,5.85412580515456,
22.9667936060507));
#205502=CARTESIAN_POINT('Ctrl Pts',(-26.4499964926828,5.84814817783396,
22.9863031729907));
#205503=CARTESIAN_POINT('Ctrl Pts',(-26.4576492430654,5.84109157919566,
23.006674951563));
#205504=CARTESIAN_POINT('Ctrl Pts',(-26.4656227554387,5.83271423169606,
23.0277744036773));
#205505=CARTESIAN_POINT('Ctrl Pts',(-26.4733824338615,5.82456154821244,
23.0483080099022));
#205506=CARTESIAN_POINT('Ctrl Pts',(-26.4814460364975,5.81515741974188,
23.069531087469));
#205507=CARTESIAN_POINT('Ctrl Pts',(-26.4897645992188,5.80427173020073,
23.0912746808893));
#205508=CARTESIAN_POINT('Ctrl Pts',(-26.4977500091565,5.79382200512759,
23.1121474581705));
#205509=CARTESIAN_POINT('Ctrl Pts',(-26.5059704245068,5.78200641205314,
23.1334999785814));
#205510=CARTESIAN_POINT('Ctrl Pts',(-26.5143664978501,5.76862316401463,
23.1551381844791));
#205511=CARTESIAN_POINT('Ctrl Pts',(-26.5198285969738,5.75991663842892,
23.1692150059453));
#205512=CARTESIAN_POINT('Ctrl Pts',(-26.5253647109072,5.75054669216641,
23.1834118259618));
#205513=CARTESIAN_POINT('Ctrl Pts',(-26.5309544537276,5.740460151204,23.1976642122351));
#205514=CARTESIAN_POINT('Ctrl Pts',(-26.5391837729163,5.72561056549743,
23.2186468297923));
#205515=CARTESIAN_POINT('Ctrl Pts',(-26.5475244800163,5.70921376981823,
23.2397380962856));
#205516=CARTESIAN_POINT('Ctrl Pts',(-26.5558768431575,5.6911664894737,23.260653457481));
#205517=CARTESIAN_POINT('Ctrl Pts',(-26.5640101463086,5.67359254068649,
23.2810202650828));
#205518=CARTESIAN_POINT('Ctrl Pts',(-26.5721543463719,5.65445314959681,
23.3012197863481));
#205519=CARTESIAN_POINT('Ctrl Pts',(-26.5802075146244,5.63369583068252,
23.3209673287432));
#205520=CARTESIAN_POINT('Ctrl Pts',(-26.5849710770027,5.62141758436344,
23.3326482780376));
#205521=CARTESIAN_POINT('Ctrl Pts',(-26.5897026097513,5.60857409219137,
23.3441706958039));
#205522=CARTESIAN_POINT('Ctrl Pts',(-26.594379701762,5.59516263050797,23.3554730394828));
#205523=CARTESIAN_POINT('Ctrl Pts',(-26.5995557075809,5.58032054411035,
23.3679810244689));
#205524=CARTESIAN_POINT('Ctrl Pts',(-26.6046633666557,5.56478633426167,
23.3802161156686));
#205525=CARTESIAN_POINT('Ctrl Pts',(-26.6096685367975,5.54857524800893,
23.3920886213567));
#205526=CARTESIAN_POINT('Ctrl Pts',(-26.6121711218685,5.54046970488255,
23.3980248742007));
#205527=CARTESIAN_POINT('Ctrl Pts',(-26.6146480596493,5.53219518122234,
23.4038704533463));
#205528=CARTESIAN_POINT('Ctrl Pts',(-26.6170949732746,5.52375505940618,
23.4096141034691));
#205529=CARTESIAN_POINT('Ctrl Pts',(-26.6178328489032,5.52120991023259,
23.4113461218785));
#205530=CARTESIAN_POINT('Ctrl Pts',(-26.6181750455817,5.52001309463372,
23.4121473295756));
#205531=CARTESIAN_POINT('Ctrl Pts',(-26.6184276348569,5.5191316662819,23.412739029744));
#205532=CARTESIAN_POINT('Ctrl Pts',(-26.6185938588039,5.5185516159238,23.4131284157831));
#205533=CARTESIAN_POINT('Ctrl Pts',(-26.6187209318155,5.51810731785084,
23.4134259986599));
#205534=CARTESIAN_POINT('Ctrl Pts',(-26.6188942651466,5.51750003958901,
23.4138316996797));
#205535=CARTESIAN_POINT('Ctrl Pts',(-26.6193309909748,5.51596995821201,
23.4148538926581));
#205536=CARTESIAN_POINT('Ctrl Pts',(-26.6197726137474,5.51441403106881,
23.4158864231684));
#205537=CARTESIAN_POINT('Ctrl Pts',(-26.6202190089314,5.51283192092112,
23.4169288991549));
#205538=CARTESIAN_POINT('Ctrl Pts',(-26.6237901704033,5.50017503973876,
23.4252687070469));
#205539=CARTESIAN_POINT('Ctrl Pts',(-26.6276677534125,5.48584476036421,
23.4342480860625));
#205540=CARTESIAN_POINT('Ctrl Pts',(-26.6317574974657,5.46973445850206,
23.4435896381555));
#205541=CARTESIAN_POINT('Ctrl Pts',(-26.6358472415189,5.4536241566399,23.4529311902485));
#205542=CARTESIAN_POINT('Ctrl Pts',(-26.6401592950169,5.4356899970765,23.4626575641971));
#205543=CARTESIAN_POINT('Ctrl Pts',(-26.6445591100079,5.41590870344015,
23.4723946029408));
#205544=CARTESIAN_POINT('Ctrl Pts',(-26.6487473807149,5.39707849970368,
23.481663482252));
#205545=CARTESIAN_POINT('Ctrl Pts',(-26.6530148888255,5.37657363944106,
23.4909411074117));
#205546=CARTESIAN_POINT('Ctrl Pts',(-26.6572341217704,5.35441060999582,
23.4998774599179));
#205547=CARTESIAN_POINT('Ctrl Pts',(-26.661322797463,5.33293337919335,23.5085372916336));
#205548=CARTESIAN_POINT('Ctrl Pts',(-26.6653658733364,5.30989842299049,
23.5168758241464));
#205549=CARTESIAN_POINT('Ctrl Pts',(-26.6692402129628,5.28536644914988,
23.5245606233983));
#205550=CARTESIAN_POINT('Ctrl Pts',(-26.6729708759484,5.26174422301728,
23.5319604383047));
#205551=CARTESIAN_POINT('Ctrl Pts',(-26.6765448195222,5.23673374671413,
23.5387533368662));
#205552=CARTESIAN_POINT('Ctrl Pts',(-26.6798492649561,5.21043776574465,
23.5446408774248));
#205553=CARTESIAN_POINT('Ctrl Pts',(-26.6807322834029,5.20341091759864,
23.546214154098));
#205554=CARTESIAN_POINT('Ctrl Pts',(-26.6815960538727,5.19629255974607,
23.5477228078229));
#205555=CARTESIAN_POINT('Ctrl Pts',(-26.6824384266963,5.18908528881746,
23.5491612329538));
#205556=CARTESIAN_POINT('',(-26.698023061254,4.99559985927192,23.5672975918818));
#205557=CARTESIAN_POINT('Origin',(-26.3884087388394,4.98967450081039,22.7222810716231));
#205558=CARTESIAN_POINT('',(-26.6563899318355,5.00901756109371,23.5820251838994));
#205559=CARTESIAN_POINT('Ctrl Pts',(-26.698023074071,4.9955998595091,23.5672976277483));
#205560=CARTESIAN_POINT('Ctrl Pts',(-26.6821807581201,4.99032226531573,
23.5729941430675));
#205561=CARTESIAN_POINT('Ctrl Pts',(-26.6716232720062,4.99401628828916,
23.5768750913031));
#205562=CARTESIAN_POINT('Ctrl Pts',(-26.65639001947,5.00901804927162,23.5820251338914));
#205563=CARTESIAN_POINT('',(-26.6486488080552,5.2014389577721,23.559705632174));
#205564=CARTESIAN_POINT('Origin',(-26.3288205715346,4.72303913451128,22.7044462768134));
#205565=CARTESIAN_POINT('Ctrl Pts',(-26.3544253105309,5.89479359760875,
22.7274460768007));
#205566=CARTESIAN_POINT('Ctrl Pts',(-26.4223366954981,5.904823864689,22.9189394308472));
#205567=CARTESIAN_POINT('Ctrl Pts',(-26.4902402818832,5.83490651002001,
23.1103562074388));
#205568=CARTESIAN_POINT('Ctrl Pts',(-26.5966169706058,5.58221971342235,
23.4107845744986));
#205569=CARTESIAN_POINT('Ctrl Pts',(-26.6346990552107,5.40024136462776,
23.5187022814615));
#205570=CARTESIAN_POINT('Ctrl Pts',(-26.6486488080553,5.2014389577721,23.559705632174));
#205571=CARTESIAN_POINT('Origin',(5.74459823026395,4.39848048246205,23.6843518749234));
#205572=CARTESIAN_POINT('',(-26.6564091136358,5.0090185518556,23.5820790131624));
#205573=CARTESIAN_POINT('Origin',(-21.6152816306953,34.2708059500686,24.9921132714216));
#205574=CARTESIAN_POINT('Origin',(-27.4953729272838,3.10354925477213,20.6002959440431));
#205575=CARTESIAN_POINT('',(-27.4953722435239,3.10354933284856,20.4002954668525));
#205576=CARTESIAN_POINT('Origin',(-27.4953718349084,3.10353319891945,20.6002879213558));
#205577=CARTESIAN_POINT('',(5.74131316276919,3.09848105332549,20.4002959441432));
#205578=CARTESIAN_POINT('Origin',(28.2604194303536,-31.7067748263301,11.7003119444134));
#205579=CARTESIAN_POINT('',(28.4133960310327,-31.8356086875309,11.7003119445998));
#205580=CARTESIAN_POINT('',(28.4268260174535,-31.5958295781761,11.7003119443488));
#205581=CARTESIAN_POINT('Origin',(28.2604194303536,-31.7067748263301,11.7003119452011));
#205582=CARTESIAN_POINT('',(28.4133960272288,-31.8356086944658,19.7003119441806));
#205583=CARTESIAN_POINT('',(28.4133960306375,-31.8356086910526,15.700311944756));
#205584=CARTESIAN_POINT('',(28.4268260168343,-31.5958295768988,19.7003119442466));
#205585=CARTESIAN_POINT('Origin',(28.2604194297151,-31.7067748231619,19.7003119444533));
#205586=CARTESIAN_POINT('',(28.4268260092894,-31.5958295745514,15.7003119443075));
#205587=CARTESIAN_POINT('Ctrl Pts',(-31.9664497200846,46.5653925098029,
15.2003119426505));
#205588=CARTESIAN_POINT('Ctrl Pts',(-32.318513567556,46.3227290367587,15.2003119427546));
#205589=CARTESIAN_POINT('Ctrl Pts',(-32.3862937467257,45.9005438153713,
15.2003119429243));
#205590=CARTESIAN_POINT('Ctrl Pts',(-32.4540739258955,45.4783585939838,
15.2003119430939));
#205591=CARTESIAN_POINT('Ctrl Pts',(-32.1956624404864,45.1376857038753,
15.2003119432241));
#205592=CARTESIAN_POINT('Ctrl Pts',(-31.9664497204252,46.565392510386,15.4074187244326));
#205593=CARTESIAN_POINT('Ctrl Pts',(-32.3185135681106,46.3227290371943,
15.4074187245368));
#205594=CARTESIAN_POINT('Ctrl Pts',(-32.3862937473216,45.9005438155501,
15.4074187247064));
#205595=CARTESIAN_POINT('Ctrl Pts',(-32.4540739265325,45.478358593906,15.407418724876));
#205596=CARTESIAN_POINT('Ctrl Pts',(-32.1956624409663,45.1376857035904,
15.4074187250062));
#205597=CARTESIAN_POINT('Ctrl Pts',(-31.8833394605314,46.4448135147909,
15.5538653344372));
#205598=CARTESIAN_POINT('Ctrl Pts',(-32.1838447513729,46.2376872845134,
15.5538653345261));
#205599=CARTESIAN_POINT('Ctrl Pts',(-32.2416987531427,45.8773296571875,
15.5538653346709));
#205600=CARTESIAN_POINT('Ctrl Pts',(-32.2995527549125,45.5169720298616,
15.5538653348157));
#205601=CARTESIAN_POINT('Ctrl Pts',(-32.0789847552801,45.2261895293034,
15.5538653349268));
#205602=CARTESIAN_POINT('Ctrl Pts',(-31.8002292006377,46.3242345191958,
15.7003119444418));
#205603=CARTESIAN_POINT('Ctrl Pts',(-32.0491759346352,46.1526455318325,
15.7003119445155));
#205604=CARTESIAN_POINT('Ctrl Pts',(-32.0971037589639,45.8541154988249,
15.7003119446354));
#205605=CARTESIAN_POINT('Ctrl Pts',(-32.1450315832925,45.5555854658172,
15.7003119447553));
#205606=CARTESIAN_POINT('Ctrl Pts',(-31.962307069594,45.3146933550165,15.7003119448474));
#205607=CARTESIAN_POINT('Ctrl Pts',(-31.6826935438233,46.1537100680535,
15.7003119442683));
#205608=CARTESIAN_POINT('Ctrl Pts',(-31.8587254674108,46.0323783316336,
15.7003119443203));
#205609=CARTESIAN_POINT('Ctrl Pts',(-31.8926155569672,45.8212857211176,
15.7003119444052));
#205610=CARTESIAN_POINT('Ctrl Pts',(-31.9265056465235,45.6101931106016,
15.70031194449));
#205611=CARTESIAN_POINT('Ctrl Pts',(-31.7972999039277,45.4398566656908,
15.7003119445551));
#205612=CARTESIAN_POINT('',(-31.9664497232662,46.5653925072891,15.2003119446884));
#205613=CARTESIAN_POINT('',(-32.1956624393641,45.1376857063158,15.2003119449466));
#205614=CARTESIAN_POINT('Origin',(-31.3989373680936,45.7420276307337,15.2003119435869));
#205615=CARTESIAN_POINT('',(-31.7972999043333,45.4398566662255,15.7003119442933));
#205616=CARTESIAN_POINT('Origin',(-31.7972999041464,45.4398566654888,15.2003119442206));
#205617=CARTESIAN_POINT('',(-31.6826935447303,46.1537100693693,15.7003119429536));
#205618=CARTESIAN_POINT('Origin',(-31.3989373678772,45.7420276278768,15.7003119444265));
#205619=CARTESIAN_POINT('Origin',(-31.6826935452647,46.1537100674359,15.2003119414328));
#205620=CARTESIAN_POINT('Ctrl Pts',(-21.0157184967809,51.5832247976114,
15.2003119429355));
#205621=CARTESIAN_POINT('Ctrl Pts',(-21.4885040363005,52.2341669858022,
15.20031194335));
#205622=CARTESIAN_POINT('Ctrl Pts',(-22.2255897186014,51.9117439784153,
15.2003119431646));
#205623=CARTESIAN_POINT('Ctrl Pts',(-21.0157184956616,51.583224798106,15.7003119424013));
#205624=CARTESIAN_POINT('Ctrl Pts',(-21.4885040358292,52.2341669871891,
15.7003119428158));
#205625=CARTESIAN_POINT('Ctrl Pts',(-22.2255897191405,51.9117439793603,
15.7003119426304));
#205626=CARTESIAN_POINT('Ctrl Pts',(-21.4202718037448,51.2893938596657,
15.7003119441298));
#205627=CARTESIAN_POINT('Ctrl Pts',(-21.6566645744146,51.6148649550141,
15.700311944337));
#205628=CARTESIAN_POINT('Ctrl Pts',(-22.0252074169839,51.4536534507,15.7003119442443));
#205629=CARTESIAN_POINT('',(-21.420271804614,51.2893938608626,15.7003119441841));
#205630=CARTESIAN_POINT('',(-21.0157184904671,51.5832248024465,15.2003119429355));
#205631=CARTESIAN_POINT('Origin',(-21.4202717856516,51.2893938728254,15.2003119382019));
#205632=CARTESIAN_POINT('',(-22.2255897187517,51.9117439787593,15.200311944431));
#205633=CARTESIAN_POINT('Origin',(-21.8248251139764,50.9955629174779,15.2003119450067));
#205634=CARTESIAN_POINT('',(-22.0252074153937,51.4536534514848,15.7003119442246));
#205635=CARTESIAN_POINT('Origin',(-22.0252074161162,51.4536534497297,15.2003119440214));
#205636=CARTESIAN_POINT('Origin',(-21.8248251138341,50.9955629197681,15.7003119439553));
#205637=CARTESIAN_POINT('Origin',(27.7553302191707,43.6974255005114,11.7003119446643));
#205638=CARTESIAN_POINT('',(27.8159869250319,43.8880055609033,11.7003119440905));
#205639=CARTESIAN_POINT('',(27.5892491730081,43.8088574670869,11.7003119442678));
#205640=CARTESIAN_POINT('Origin',(27.7553302191706,43.6974255005119,11.7003119448128));
#205641=CARTESIAN_POINT('',(27.8159869269027,43.8880055636166,19.7003119439714));
#205642=CARTESIAN_POINT('',(27.8159869250976,43.888005562754,15.7003119438296));
#205643=CARTESIAN_POINT('',(27.5892491729096,43.8088574680083,19.7003119442084));
#205644=CARTESIAN_POINT('Origin',(27.7553302193341,43.6974255036802,19.7003119435166));
#205645=CARTESIAN_POINT('',(27.5892491727171,43.8088574708432,15.7003119441892));
#205646=CARTESIAN_POINT('Origin',(-39.8877180296579,34.397546946356,11.7003119442191));
#205647=CARTESIAN_POINT('',(-39.7530969857308,34.5454563097051,11.7003119441627));
#205648=CARTESIAN_POINT('',(-39.9921824427634,34.5680966219577,11.7003119440228));
#205649=CARTESIAN_POINT('Origin',(-39.8877180296579,34.3975469463551,11.7003119438306));
#205650=CARTESIAN_POINT('',(-39.7530969847931,34.5454563071551,19.7003119438656));
#205651=CARTESIAN_POINT('',(-39.7530969856742,34.5454563086176,15.7003119440116));
#205652=CARTESIAN_POINT('',(-39.9921824448791,34.5680966211143,19.7003119437257));
#205653=CARTESIAN_POINT('Origin',(-39.8877180294914,34.3975469413363,19.7003119432172));
#205654=CARTESIAN_POINT('',(-39.9921824439166,34.5680966225812,15.7003119437789));
#205655=CARTESIAN_POINT('Origin',(-38.2722654540008,36.1724590771517,11.7003119444139));
#205656=CARTESIAN_POINT('',(-38.4518671507418,36.2604546933214,11.7003119444188));
#205657=CARTESIAN_POINT('',(-38.4068864287388,36.0245496632631,11.7003119442345));
#205658=CARTESIAN_POINT('Origin',(-38.272265454001,36.1724590771516,11.7003119450253));
#205659=CARTESIAN_POINT('',(-38.4518671504257,36.2604546963054,19.7003119444172));
#205660=CARTESIAN_POINT('',(-38.4518671496819,36.2604546960974,15.7003119445613));
#205661=CARTESIAN_POINT('',(-38.4068864269796,36.0245496629393,19.7003119442678));
#205662=CARTESIAN_POINT('Origin',(-38.2722654538377,36.1724590803225,19.7003119445722));
#205663=CARTESIAN_POINT('',(-38.4068864350757,36.0245496635156,15.7003119442091));
#205664=CARTESIAN_POINT('Origin',(25.7623578298407,45.0346095025101,11.700311944346));
#205665=CARTESIAN_POINT('',(25.9284388651556,44.9231774968233,11.700311944102));
#205666=CARTESIAN_POINT('',(25.9157110576957,45.1629948053655,11.7003119440477));
#205667=CARTESIAN_POINT('Origin',(25.7623578298405,45.0346095025101,11.7003119442211));
#205668=CARTESIAN_POINT('',(25.9284388631627,44.9231774949347,19.7003119442775));
#205669=CARTESIAN_POINT('',(25.9284388643719,44.923177496474,15.7003119441038));
#205670=CARTESIAN_POINT('',(25.9157110595608,45.1629948062346,19.7003119443728));
#205671=CARTESIAN_POINT('Origin',(25.7623578300087,45.0346095056764,19.7003119444138));
#205672=CARTESIAN_POINT('',(25.9157110511269,45.1629948070821,15.7003119442987));
#205673=CARTESIAN_POINT('Ctrl Pts',(-12.2646286567908,-23.7520086877274,
23.0401797552251));
#205674=CARTESIAN_POINT('Ctrl Pts',(-12.1647702577312,-23.5926493656569,
22.8712074862768));
#205675=CARTESIAN_POINT('Ctrl Pts',(-11.9859394901803,-23.2932248154484,
22.7657235908138));
#205676=CARTESIAN_POINT('Ctrl Pts',(-11.7704633618277,-22.96695033959,22.6477424221702));
#205677=CARTESIAN_POINT('Ctrl Pts',(-11.663487720877,-22.7642909757392,
22.5461995098682));
#205678=CARTESIAN_POINT('Ctrl Pts',(-11.6078889362306,-22.6607167972378,
22.4687090225508));
#205679=CARTESIAN_POINT('Ctrl Pts',(-11.5678503657738,-22.6098685868416,
22.4105920228854));
#205680=CARTESIAN_POINT('Ctrl Pts',(-12.2724078984629,-23.6208481843741,
23.159794424874));
#205681=CARTESIAN_POINT('Ctrl Pts',(-12.1692050165484,-23.4703442797499,
23.0081170948338));
#205682=CARTESIAN_POINT('Ctrl Pts',(-11.9888850839687,-23.1907248553657,
22.9156828653556));
#205683=CARTESIAN_POINT('Ctrl Pts',(-11.770975507997,-22.8870796116078,
22.8123422644327));
#205684=CARTESIAN_POINT('Ctrl Pts',(-11.6633487809672,-22.6965123888726,
22.7222124049299));
#205685=CARTESIAN_POINT('Ctrl Pts',(-11.6051647437082,-22.59879176223,22.653202704508));
#205686=CARTESIAN_POINT('Ctrl Pts',(-11.5661908241761,-22.5508803033034,
22.6006517620137));
#205687=CARTESIAN_POINT('Ctrl Pts',(-12.0379951302508,-23.4885672152473,
23.326141597672));
#205688=CARTESIAN_POINT('Ctrl Pts',(-11.974238088537,-23.3737628775938,
23.217658356963));
#205689=CARTESIAN_POINT('Ctrl Pts',(-11.8603409106595,-23.1573265002595,
23.1572802223845));
#205690=CARTESIAN_POINT('Ctrl Pts',(-11.7179142384638,-22.9236053136117,
23.0902732676171));
#205691=CARTESIAN_POINT('Ctrl Pts',(-11.6531643026436,-22.7753902774069,
23.0287794288661));
#205692=CARTESIAN_POINT('Ctrl Pts',(-11.6206888105261,-22.6998260418387,
22.9797849035287));
#205693=CARTESIAN_POINT('Ctrl Pts',(-11.591384190229,-22.6641514543147,
22.9427934999439));
#205694=CARTESIAN_POINT('Ctrl Pts',(-11.6447984146467,-23.5077599852454,
23.4069421011866));
#205695=CARTESIAN_POINT('Ctrl Pts',(-11.6240217763085,-23.436023709485,
23.364138634301));
#205696=CARTESIAN_POINT('Ctrl Pts',(-11.5866032328827,-23.2987441594332,
23.3510670322855));
#205697=CARTESIAN_POINT('Ctrl Pts',(-11.5329871042145,-23.149596853838,
23.3377463204253));
#205698=CARTESIAN_POINT('Ctrl Pts',(-11.5133740815185,-23.0556431179568,
23.3192218319546));
#205699=CARTESIAN_POINT('Ctrl Pts',(-11.5113100528985,-23.0080323019487,
23.3001016599215));
#205700=CARTESIAN_POINT('Ctrl Pts',(-11.4883542826992,-22.9867078898604,
23.2873297677306));
#205701=CARTESIAN_POINT('Ctrl Pts',(-11.3080784584312,-23.5392115186139,
23.4634030134907));
#205702=CARTESIAN_POINT('Ctrl Pts',(-11.307030035269,-23.5073015244282,
23.459575261122));
#205703=CARTESIAN_POINT('Ctrl Pts',(-11.3070456956658,-23.4434144313769,
23.4676850949091));
#205704=CARTESIAN_POINT('Ctrl Pts',(-11.2997065996141,-23.373021077237,
23.4779862168421));
#205705=CARTESIAN_POINT('Ctrl Pts',(-11.3000207395854,-23.3297151949847,
23.4814481603932));
#205706=CARTESIAN_POINT('Ctrl Pts',(-11.3102350831515,-23.3081269057641,
23.4794595613756));
#205707=CARTESIAN_POINT('Ctrl Pts',(-11.2928083164568,-23.2994473087027,
23.4805911657838));
#205708=CARTESIAN_POINT('Ctrl Pts',(-11.0819169542666,-23.5460304530451,
23.5055739382432));
#205709=CARTESIAN_POINT('Ctrl Pts',(-11.0833192850652,-23.5374304118577,
23.507954090633));
#205710=CARTESIAN_POINT('Ctrl Pts',(-11.087285617879,-23.518828535351,23.5129311015115));
#205711=CARTESIAN_POINT('Ctrl Pts',(-11.0889126165891,-23.4980394268825,
23.5190082597212));
#205712=CARTESIAN_POINT('Ctrl Pts',(-11.0908880244192,-23.485626246605,
23.5224526763031));
#205713=CARTESIAN_POINT('Ctrl Pts',(-11.0969163276807,-23.4796015898951,
23.5231939615562));
#205714=CARTESIAN_POINT('Ctrl Pts',(-11.0891714453171,-23.4775629049875,
23.5252406584263));
#205715=CARTESIAN_POINT('Ctrl Pts',(-10.9720064147233,-23.5298083123087,
23.5307215010433));
#205716=CARTESIAN_POINT('Ctrl Pts',(-10.9720064147233,-23.5298083123087,
23.5307215010433));
#205717=CARTESIAN_POINT('Ctrl Pts',(-10.9720064147233,-23.5298083123087,
23.5307215010433));
#205718=CARTESIAN_POINT('Ctrl Pts',(-10.9720064147233,-23.5298083123087,
23.5307215010433));
#205719=CARTESIAN_POINT('Ctrl Pts',(-10.9720064147233,-23.5298083123087,
23.5307215010433));
#205720=CARTESIAN_POINT('Ctrl Pts',(-10.9720064147233,-23.5298083123087,
23.5307215010433));
#205721=CARTESIAN_POINT('Ctrl Pts',(-10.9720064147233,-23.5298083123087,
23.5307215010433));
#205722=CARTESIAN_POINT('',(-11.7878183541266,-22.953768139661,22.7905659996084));
#205723=CARTESIAN_POINT('Ctrl Pts',(-11.6069826563972,-22.6468624911129,
22.6287274827306));
#205724=CARTESIAN_POINT('Ctrl Pts',(-11.6157119388446,-22.6542537220082,
22.6259074003873));
#205725=CARTESIAN_POINT('Ctrl Pts',(-11.6213004802357,-22.6637073014418,
22.623829149146));
#205726=CARTESIAN_POINT('Ctrl Pts',(-11.6318624682103,-22.6822892237098,
22.6211352655245));
#205727=CARTESIAN_POINT('Ctrl Pts',(-11.6362513836888,-22.6903450396478,
22.6205259156533));
#205728=CARTESIAN_POINT('Ctrl Pts',(-11.6465348219987,-22.7095374351578,
22.6209806413868));
#205729=CARTESIAN_POINT('Ctrl Pts',(-11.651733839326,-22.7194235071516,
22.6222049041493));
#205730=CARTESIAN_POINT('Ctrl Pts',(-11.6622547734339,-22.7394789162298,
22.6265617763373));
#205731=CARTESIAN_POINT('Ctrl Pts',(-11.6681421289553,-22.7507161595713,
22.6301181614269));
#205732=CARTESIAN_POINT('Ctrl Pts',(-11.6826345440104,-22.7781032687372,
22.640986379505));
#205733=CARTESIAN_POINT('Ctrl Pts',(-11.6922290197473,-22.7960266468807,
22.6498457863762));
#205734=CARTESIAN_POINT('Ctrl Pts',(-11.7065491828713,-22.8218626954677,
22.6654910432185));
#205735=CARTESIAN_POINT('Ctrl Pts',(-11.7136901995966,-22.8345239419605,
22.6739031453642));
#205736=CARTESIAN_POINT('Ctrl Pts',(-11.7207947300124,-22.8467437621285,
22.6831891785324));
#205737=CARTESIAN_POINT('Ctrl Pts',(-11.7255208772719,-22.8547889176096,
22.689572884278));
#205738=CARTESIAN_POINT('Ctrl Pts',(-11.7284407911027,-22.8596972178988,
22.6936698558982));
#205739=CARTESIAN_POINT('Ctrl Pts',(-11.7338100738472,-22.8686466486144,
22.7013967095411));
#205740=CARTESIAN_POINT('Ctrl Pts',(-11.7395460502438,-22.8780038985965,
22.7103786561635));
#205741=CARTESIAN_POINT('Ctrl Pts',(-11.7468693880103,-22.8896345750564,
22.7229412278676));
#205742=CARTESIAN_POINT('Ctrl Pts',(-11.7501398793235,-22.8947734084312,
22.7287581859618));
#205743=CARTESIAN_POINT('Ctrl Pts',(-11.7523484538898,-22.8982343528452,
22.7327309171579));
#205744=CARTESIAN_POINT('Ctrl Pts',(-11.7528397975135,-22.8990042128336,
22.7336122952403));
#205745=CARTESIAN_POINT('Ctrl Pts',(-11.7616359717223,-22.912723454171,
22.7497759254142));
#205746=CARTESIAN_POINT('Ctrl Pts',(-11.7679207688112,-22.9225575693255,
22.7605827056646));
#205747=CARTESIAN_POINT('Ctrl Pts',(-11.7762186790583,-22.9355659595143,
22.7739263671311));
#205748=CARTESIAN_POINT('Ctrl Pts',(-11.7800863805449,-22.9416352356984,
22.7798795422367));
#205749=CARTESIAN_POINT('Ctrl Pts',(-11.7835376887521,-22.9470520429695,
22.7847979314451));
#205750=CARTESIAN_POINT('Ctrl Pts',(-11.7857467386688,-22.9505185470791,
22.7878506687514));
#205751=CARTESIAN_POINT('Ctrl Pts',(-11.7861583426423,-22.9511647364069,
22.7884324024231));
#205752=CARTESIAN_POINT('Ctrl Pts',(-11.7878183541267,-22.953768139661,
22.7905659996084));
#205753=CARTESIAN_POINT('',(-11.9220422237992,-23.1583463460021,22.8693506147363));
#205754=CARTESIAN_POINT('Ctrl Pts',(-11.7878183541267,-22.953768139661,
22.7905659996084));
#205755=CARTESIAN_POINT('Ctrl Pts',(-11.8143782500063,-22.995422140257,
22.8247031845756));
#205756=CARTESIAN_POINT('Ctrl Pts',(-11.8587139131359,-23.0611348761499,
22.8492211970777));
#205757=CARTESIAN_POINT('Ctrl Pts',(-11.9220422237992,-23.1583463460024,
22.8693506147364));
#205758=CARTESIAN_POINT('',(-11.5394644343794,-23.4951702196608,23.4121679328398));
#205759=CARTESIAN_POINT('Ctrl Pts',(-11.9218893236197,-23.1584490772446,
22.8693515615889));
#205760=CARTESIAN_POINT('Ctrl Pts',(-11.9242762013649,-23.1621180300542,
22.8849169160178));
#205761=CARTESIAN_POINT('Ctrl Pts',(-11.9259530133513,-23.1659511756155,
22.899482781477));
#205762=CARTESIAN_POINT('Ctrl Pts',(-11.927111152645,-23.169816917298,22.913050100484));
#205763=CARTESIAN_POINT('Ctrl Pts',(-11.9283158339103,-23.1738380109669,
22.9271626473231));
#205764=CARTESIAN_POINT('Ctrl Pts',(-11.9289598409814,-23.1778945645816,
22.94019538432));
#205765=CARTESIAN_POINT('Ctrl Pts',(-11.9292233788912,-23.1818585342792,
22.9521889512594));
#205766=CARTESIAN_POINT('Ctrl Pts',(-11.9293402376045,-23.1836162487532,
22.9575071720867));
#205767=CARTESIAN_POINT('Ctrl Pts',(-11.9293817879522,-23.1853559985718,
22.962621517991));
#205768=CARTESIAN_POINT('Ctrl Pts',(-11.9293613241531,-23.1870676682464,
22.9675373984853));
#205769=CARTESIAN_POINT('Ctrl Pts',(-11.9293154764041,-23.1909025476488,
22.9785510941367));
#205770=CARTESIAN_POINT('Ctrl Pts',(-11.928964168588,-23.1946046284547,
22.9885807524495));
#205771=CARTESIAN_POINT('Ctrl Pts',(-11.9284293533984,-23.1981101539206,
22.9977520116243));
#205772=CARTESIAN_POINT('Ctrl Pts',(-11.9282802917681,-23.1990872004801,
23.0003081896666));
#205773=CARTESIAN_POINT('Ctrl Pts',(-11.9281166848453,-23.2000490736747,
23.0027977689607));
#205774=CARTESIAN_POINT('Ctrl Pts',(-11.9279405253965,-23.2009945978225,
23.0052236364511));
#205775=CARTESIAN_POINT('Ctrl Pts',(-11.9272137939226,-23.2048952807669,
23.0152313554144));
#205776=CARTESIAN_POINT('Ctrl Pts',(-11.9262950970916,-23.2085148582111,
23.0240783552156));
#205777=CARTESIAN_POINT('Ctrl Pts',(-11.9253423640738,-23.2117943107095,
23.0318326975558));
#205778=CARTESIAN_POINT('Ctrl Pts',(-11.9247624746016,-23.2137903788032,
23.036552447374));
#205779=CARTESIAN_POINT('Ctrl Pts',(-11.9241689833739,-23.215660822523,
23.040867661695));
#205780=CARTESIAN_POINT('Ctrl Pts',(-11.9235886818602,-23.2173952198316,
23.0447949359574));
#205781=CARTESIAN_POINT('Ctrl Pts',(-11.9228218261115,-23.2196871879126,
23.0499847429351));
#205782=CARTESIAN_POINT('Ctrl Pts',(-11.9220796463536,-23.2217421694149,
23.0544945906545));
#205783=CARTESIAN_POINT('Ctrl Pts',(-11.9214130393891,-23.2235439091346,
23.058350824655));
#205784=CARTESIAN_POINT('Ctrl Pts',(-11.9210422809351,-23.224546014226,
23.0604956137625));
#205785=CARTESIAN_POINT('Ctrl Pts',(-11.920790292464,-23.225192953504,23.0618791396311));
#205786=CARTESIAN_POINT('Ctrl Pts',(-11.9205080433183,-23.2259440499545,
23.0634385630536));
#205787=CARTESIAN_POINT('Ctrl Pts',(-11.9202828212407,-23.2265433910179,
23.0646829125531));
#205788=CARTESIAN_POINT('Ctrl Pts',(-11.9200379066666,-23.2272091460079,
23.066039197199));
#205789=CARTESIAN_POINT('Ctrl Pts',(-11.9196761860131,-23.2281791016572,
23.067978048907));
#205790=CARTESIAN_POINT('Ctrl Pts',(-11.9183141750056,-23.2318313406385,
23.0752785371223));
#205791=CARTESIAN_POINT('Ctrl Pts',(-11.9166290535134,-23.2362376857529,
23.0836156427184));
#205792=CARTESIAN_POINT('Ctrl Pts',(-11.9144287928888,-23.241407240801,
23.0928744984087));
#205793=CARTESIAN_POINT('Ctrl Pts',(-11.9122432068855,-23.2465423175415,
23.1020716022323));
#205794=CARTESIAN_POINT('Ctrl Pts',(-11.9095485089779,-23.2524312047195,
23.1121787449596));
#205795=CARTESIAN_POINT('Ctrl Pts',(-11.9061231335042,-23.2590748717413,
23.1230460408599));
#205796=CARTESIAN_POINT('Ctrl Pts',(-11.9047428247141,-23.2617520416046,
23.1274251882471));
#205797=CARTESIAN_POINT('Ctrl Pts',(-11.9032435569519,-23.264551620418,
23.1319273000664));
#205798=CARTESIAN_POINT('Ctrl Pts',(-11.9016097880327,-23.267472872491,
23.136540538934));
#205799=CARTESIAN_POINT('Ctrl Pts',(-11.8982588416528,-23.2734645148484,
23.1460025356099));
#205800=CARTESIAN_POINT('Ctrl Pts',(-11.8942881332709,-23.2800685528037,
23.1560787929332));
#205801=CARTESIAN_POINT('Ctrl Pts',(-11.8896003060637,-23.287174139156,
23.1664907751621));
#205802=CARTESIAN_POINT('Ctrl Pts',(-11.8851105174955,-23.293979547923,
23.1764629001394));
#205803=CARTESIAN_POINT('Ctrl Pts',(-11.8799621577481,-23.3012448478328,
23.1867421671891));
#205804=CARTESIAN_POINT('Ctrl Pts',(-11.8741149929762,-23.3088545320805,
23.197084677519));
#205805=CARTESIAN_POINT('Ctrl Pts',(-11.8685861214946,-23.3160499794234,
23.2068641882122));
#205806=CARTESIAN_POINT('Ctrl Pts',(-11.8624324049525,-23.3235529596642,
23.2166995923582));
#205807=CARTESIAN_POINT('Ctrl Pts',(-11.8556663650351,-23.3312534481668,
23.2263958209515));
#205808=CARTESIAN_POINT('Ctrl Pts',(-11.8552768488176,-23.3316967599402,
23.2269540260955));
#205809=CARTESIAN_POINT('Ctrl Pts',(-11.8548853166408,-23.3321407236949,
23.2275117747609));
#205810=CARTESIAN_POINT('Ctrl Pts',(-11.8544917758513,-23.3325853175465,
23.2280690316111));
#205811=CARTESIAN_POINT('Ctrl Pts',(-11.8464976061351,-23.3416165509029,
23.2393888387466));
#205812=CARTESIAN_POINT('Ctrl Pts',(-11.838236262642,-23.3501221843965,
23.2497013489744));
#205813=CARTESIAN_POINT('Ctrl Pts',(-11.8299033348482,-23.3580886825312,
23.2591297612968));
#205814=CARTESIAN_POINT('Ctrl Pts',(-11.8211304033291,-23.3664758357999,
23.2690560222325));
#205815=CARTESIAN_POINT('Ctrl Pts',(-11.8122781567276,-23.3742658676415,
23.2780030082703));
#205816=CARTESIAN_POINT('Ctrl Pts',(-11.8035218868827,-23.3814688254471,
23.2861164293939));
#205817=CARTESIAN_POINT('Ctrl Pts',(-11.7976989005284,-23.3862588474263,
23.2915119164364));
#205818=CARTESIAN_POINT('Ctrl Pts',(-11.7919172435411,-23.3907897594072,
23.2965387727744));
#205819=CARTESIAN_POINT('Ctrl Pts',(-11.7862167329111,-23.3950688864886,
23.3012383574863));
#205820=CARTESIAN_POINT('Ctrl Pts',(-11.7767419668676,-23.40218118407,23.30904949381));
#205821=CARTESIAN_POINT('Ctrl Pts',(-11.7675064846794,-23.4085923305372,
23.3159456426058));
#205822=CARTESIAN_POINT('Ctrl Pts',(-11.7586887374113,-23.4143396783311,
23.3220770744102));
#205823=CARTESIAN_POINT('Ctrl Pts',(-11.7570762627194,-23.415390678386,
23.3231983107429));
#205824=CARTESIAN_POINT('Ctrl Pts',(-11.7554776260339,-23.4164195202583,
23.3242939430139));
#205825=CARTESIAN_POINT('Ctrl Pts',(-11.7538937472659,-23.4174264795906,
23.3253648427757));
#205826=CARTESIAN_POINT('Ctrl Pts',(-11.7487711220265,-23.4206832157716,
23.3288283768917));
#205827=CARTESIAN_POINT('Ctrl Pts',(-11.7438035658092,-23.4237109518301,
23.3320331064062));
#205828=CARTESIAN_POINT('Ctrl Pts',(-11.7390200238822,-23.426519639819,
23.3350063115938));
#205829=CARTESIAN_POINT('Ctrl Pts',(-11.7366282529188,-23.4279239838134,
23.3364929141876));
#205830=CARTESIAN_POINT('Ctrl Pts',(-11.7342824409773,-23.4292735566478,
23.3379215835754));
#205831=CARTESIAN_POINT('Ctrl Pts',(-11.7319857447362,-23.4305697016394,
23.3392955238872));
#205832=CARTESIAN_POINT('Ctrl Pts',(-11.730688269494,-23.4313019343163,
23.3400717055636));
#205833=CARTESIAN_POINT('Ctrl Pts',(-11.7299578172578,-23.4317134823379,
23.3405030177616));
#205834=CARTESIAN_POINT('Ctrl Pts',(-11.7288625581722,-23.4323200103611,
23.3411475230433));
#205835=CARTESIAN_POINT('Ctrl Pts',(-11.7280190693393,-23.4327871141004,
23.341643874103));
#205836=CARTESIAN_POINT('Ctrl Pts',(-11.7269594162543,-23.4333699675842,
23.3422669697409));
#205837=CARTESIAN_POINT('Ctrl Pts',(-11.7252459843952,-23.4342991342459,
23.3432561533317));
#205838=CARTESIAN_POINT('Ctrl Pts',(-11.7099547315478,-23.4425913358214,
23.3520839665412));
#205839=CARTESIAN_POINT('Ctrl Pts',(-11.6944588143346,-23.44997393351,23.3599452020294));
#205840=CARTESIAN_POINT('Ctrl Pts',(-11.6789798326876,-23.456500808973,
23.366969677635));
#205841=CARTESIAN_POINT('Ctrl Pts',(-11.6623190834018,-23.4635259891941,
23.3745304480784));
#205842=CARTESIAN_POINT('Ctrl Pts',(-11.6456782808677,-23.4695603287236,
23.3811223815515));
#205843=CARTESIAN_POINT('Ctrl Pts',(-11.6292765106242,-23.4747015708566,
23.3869065221115));
#205844=CARTESIAN_POINT('Ctrl Pts',(-11.6128747403807,-23.4798428129895,
23.3926906626714));
#205845=CARTESIAN_POINT('Ctrl Pts',(-11.5967114904369,-23.4840917438786,
23.3976674307066));
#205846=CARTESIAN_POINT('Ctrl Pts',(-11.5809532085417,-23.4875647191102,
23.4019894078011));
#205847=CARTESIAN_POINT('Ctrl Pts',(-11.5667790280476,-23.4906885734816,
23.4058769181169));
#205848=CARTESIAN_POINT('Ctrl Pts',(-11.5529242025576,-23.4931903766515,
23.4092356079901));
#205849=CARTESIAN_POINT('Ctrl Pts',(-11.5394634069214,-23.495168560858,
23.4121643309335));
#205850=CARTESIAN_POINT('Ctrl Pts',(-10.9719972012394,-23.5298237687588,
23.5307184510347));
#205851=CARTESIAN_POINT('Ctrl Pts',(-10.9720773062977,-23.5299636817171,
23.5306608295069));
#205852=CARTESIAN_POINT('Ctrl Pts',(-10.9745928711435,-23.5301718261707,
23.530135177829));
#205853=CARTESIAN_POINT('Ctrl Pts',(-10.9762532920854,-23.5303176990584,
23.5297841958108));
#205854=CARTESIAN_POINT('Ctrl Pts',(-10.9767241242067,-23.5303608734088,
23.5296840398568));
#205855=CARTESIAN_POINT('Ctrl Pts',(-10.9778457269532,-23.530465280617,
23.5294447986639));
#205856=CARTESIAN_POINT('Ctrl Pts',(-10.9786499287238,-23.5305418510956,
23.5292725241042));
#205857=CARTESIAN_POINT('Ctrl Pts',(-10.9798830157109,-23.5306594368166,
23.5290080348275));
#205858=CARTESIAN_POINT('Ctrl Pts',(-10.9805105629545,-23.530719413092,
23.5288732671433));
#205859=CARTESIAN_POINT('Ctrl Pts',(-10.9819166914684,-23.5308532410116,
23.5285711225787));
#205860=CARTESIAN_POINT('Ctrl Pts',(-10.9826197501012,-23.5309198610514,
23.5284199651647));
#205861=CARTESIAN_POINT('Ctrl Pts',(-10.9844710418592,-23.5310939274095,
23.5280219020044));
#205862=CARTESIAN_POINT('Ctrl Pts',(-10.9855740153926,-23.5311963706445,
23.5277847044033));
#205863=CARTESIAN_POINT('Ctrl Pts',(-10.9899143351257,-23.5315932662473,
23.5268515843663));
#205864=CARTESIAN_POINT('Ctrl Pts',(-10.9930491220321,-23.5318667875219,
23.526178264532));
#205865=CARTESIAN_POINT('Ctrl Pts',(-11.0105111266348,-23.5333105998814,
23.5224340978611));
#205866=CARTESIAN_POINT('Ctrl Pts',(-11.0246877412769,-23.5341900792784,
23.5194182098115));
#205867=CARTESIAN_POINT('Ctrl Pts',(-11.0629758760248,-23.5358544411318,
23.5113395926988));
#205868=CARTESIAN_POINT('Ctrl Pts',(-11.0870951689613,-23.5361458239606,
23.5063212018742));
#205869=CARTESIAN_POINT('Ctrl Pts',(-11.1593427731272,-23.5352194007734,
23.4914523535848));
#205870=CARTESIAN_POINT('Ctrl Pts',(-11.2076251305403,-23.5322071044303,
23.4817418609566));
#205871=CARTESIAN_POINT('Ctrl Pts',(-11.3460866469253,-23.52006273925,23.4538123671102));
#205872=CARTESIAN_POINT('Ctrl Pts',(-11.4426207399127,-23.5074776566318,
23.4341356013328));
#205873=CARTESIAN_POINT('Ctrl Pts',(-11.5394656073609,-23.4951730407306,
23.4121715243897));
#205874=CARTESIAN_POINT('Ctrl Pts',(-9.00298614824443,-24.0932441778634,
22.4121295521612));
#205875=CARTESIAN_POINT('Ctrl Pts',(-9.0272606209119,-24.1527045136922,
22.4695282056065));
#205876=CARTESIAN_POINT('Ctrl Pts',(-9.08860579071472,-24.2522521564743,
22.5464649961271));
#205877=CARTESIAN_POINT('Ctrl Pts',(-9.21032717877871,-24.445638479994,
22.6477008589065));
#205878=CARTESIAN_POINT('Ctrl Pts',(-9.38603702042727,-24.79575303845,22.765921659642));
#205879=CARTESIAN_POINT('Ctrl Pts',(-9.55611858974265,-25.1011420800671,
22.8716169084441));
#205880=CARTESIAN_POINT('Ctrl Pts',(-9.64440615603394,-25.2674885063439,
23.041757353279));
#205881=CARTESIAN_POINT('Ctrl Pts',(-10.3496915932029,-26.5963473355819,
24.4009247089591));
#205882=CARTESIAN_POINT('Ctrl Pts',(-11.0549770303719,-27.9252061648202,
25.7600920646393));
#205883=CARTESIAN_POINT('Ctrl Pts',(-11.760262467541,-29.254064994058,27.1192594203195));
#205884=CARTESIAN_POINT('Ctrl Pts',(-8.95263683242703,-24.0622552205485,
22.602043185012));
#205885=CARTESIAN_POINT('Ctrl Pts',(-8.97489862747719,-24.1193757806133,
22.6539380048997));
#205886=CARTESIAN_POINT('Ctrl Pts',(-9.02989566831906,-24.2182323131286,
22.7224587369695));
#205887=CARTESIAN_POINT('Ctrl Pts',(-9.14085155223923,-24.4061473172468,
22.8123297712527));
#205888=CARTESIAN_POINT('Ctrl Pts',(-9.29571788678182,-24.7470250529986,
22.915899467524));
#205889=CARTESIAN_POINT('Ctrl Pts',(-9.44784039705148,-25.0437871289461,
23.0085351524814));
#205890=CARTESIAN_POINT('Ctrl Pts',(-9.52677508868291,-25.2086225593217,
23.1612830688044));
#205891=CARTESIAN_POINT('Ctrl Pts',(-10.1573450639776,-26.5254107941439,
24.3815101683403));
#205892=CARTESIAN_POINT('Ctrl Pts',(-10.7879150392724,-27.8421990289652,
25.601737267876));
#205893=CARTESIAN_POINT('Ctrl Pts',(-11.4184850145671,-29.1589872637869,
26.8219643674117));
#205894=CARTESIAN_POINT('Ctrl Pts',(-9.03800947546479,-24.1402759661565,
22.943798599693));
#205895=CARTESIAN_POINT('Ctrl Pts',(-9.05456997590314,-24.182946563223,
22.9803281634139));
#205896=CARTESIAN_POINT('Ctrl Pts',(-9.10327706155684,-24.2486432831251,
23.0289560788268));
#205897=CARTESIAN_POINT('Ctrl Pts',(-9.19901416011655,-24.378444053728,
23.090258070831));
#205898=CARTESIAN_POINT('Ctrl Pts',(-9.33096805651196,-24.6188406950475,
23.1573866440832));
#205899=CARTESIAN_POINT('Ctrl Pts',(-9.46153155757152,-24.8262972765099,
23.2178709768819));
#205900=CARTESIAN_POINT('Ctrl Pts',(-9.52924316514228,-24.9390341524469,
23.3271283347892));
#205901=CARTESIAN_POINT('Ctrl Pts',(-10.0701575062334,-25.8396329589416,
24.1999310030763));
#205902=CARTESIAN_POINT('Ctrl Pts',(-10.6110718473246,-26.7402317654364,
25.0727336713634));
#205903=CARTESIAN_POINT('Ctrl Pts',(-11.1519861884157,-27.6408305719312,
25.9455363396505));
#205904=CARTESIAN_POINT('Ctrl Pts',(-9.36870146234817,-24.2118691824311,
23.2876862764656));
#205905=CARTESIAN_POINT('Ctrl Pts',(-9.37606855827958,-24.2418059390602,
23.3003251273123));
#205906=CARTESIAN_POINT('Ctrl Pts',(-9.41588873218627,-24.26738291812,23.3192840205151));
#205907=CARTESIAN_POINT('Ctrl Pts',(-9.48721811084766,-24.3311692934873,
23.3377529458087));
#205908=CARTESIAN_POINT('Ctrl Pts',(-9.59008741098593,-24.4522220499124,
23.3510998985057));
#205909=CARTESIAN_POINT('Ctrl Pts',(-9.69030615733672,-24.5535848718725,
23.3641915760479));
#205910=CARTESIAN_POINT('Ctrl Pts',(-9.74214147074342,-24.6074830200473,
23.4073510740937));
#205911=CARTESIAN_POINT('Ctrl Pts',(-10.1562279974482,-25.0380485072935,
23.7521308287734));
#205912=CARTESIAN_POINT('Ctrl Pts',(-10.570314524153,-25.46861399454,24.0969105834531));
#205913=CARTESIAN_POINT('Ctrl Pts',(-10.9844010508579,-25.8991794817865,
24.4416903381329));
#205914=CARTESIAN_POINT('Ctrl Pts',(-9.73714166819342,-24.1984446809533,
23.4805647271693));
#205915=CARTESIAN_POINT('Ctrl Pts',(-9.73628153292267,-24.2173504675415,
23.4794864194949));
#205916=CARTESIAN_POINT('Ctrl Pts',(-9.75987862025953,-24.2193703184822,
23.4814381871417));
#205917=CARTESIAN_POINT('Ctrl Pts',(-9.79738943643113,-24.240706628475,
23.477983958853));
#205918=CARTESIAN_POINT('Ctrl Pts',(-9.85493086577321,-24.2822536558097,
23.4676585259083));
#205919=CARTESIAN_POINT('Ctrl Pts',(-9.91028453506317,-24.3143025017912,
23.4595253191402));
#205920=CARTESIAN_POINT('Ctrl Pts',(-9.93742208474117,-24.3311723332491,
23.4634245629474));
#205921=CARTESIAN_POINT('Ctrl Pts',(-10.1542104660781,-24.4659370227092,
23.4945736815456));
#205922=CARTESIAN_POINT('Ctrl Pts',(-10.3709988474148,-24.6007017121693,
23.5257228001437));
#205923=CARTESIAN_POINT('Ctrl Pts',(-10.5877872287516,-24.7354664016291,
23.5568719187418));
#205924=CARTESIAN_POINT('Ctrl Pts',(-9.99314547439901,-24.1107543112039,
23.5251848092042));
#205925=CARTESIAN_POINT('Ctrl Pts',(-9.99119529859883,-24.1182423277394,
23.523185963064));
#205926=CARTESIAN_POINT('Ctrl Pts',(-9.99936316520774,-24.1160766114785,
23.5224415644464));
#205927=CARTESIAN_POINT('Ctrl Pts',(-10.0110513915703,-24.1205654402492,
23.5190070846668));
#205928=CARTESIAN_POINT('Ctrl Pts',(-10.0299528540776,-24.1295384226734,
23.5129179078931));
#205929=CARTESIAN_POINT('Ctrl Pts',(-10.0480578189842,-24.1354282290459,
23.5079299451075));
#205930=CARTESIAN_POINT('Ctrl Pts',(-10.056211518615,-24.1385107512659,
23.5055493168608));
#205931=CARTESIAN_POINT('Ctrl Pts',(-10.1213473678659,-24.1631354874832,
23.4865316623455));
#205932=CARTESIAN_POINT('Ctrl Pts',(-10.1864832171167,-24.1877602237003,
23.4675140078301));
#205933=CARTESIAN_POINT('Ctrl Pts',(-10.2516190663677,-24.2123849599176,
23.4484963533147));
#205934=CARTESIAN_POINT('Ctrl Pts',(-10.0970101506876,-24.0351655103356,
23.5307215167268));
#205935=CARTESIAN_POINT('Ctrl Pts',(-10.0970101506876,-24.0351655103356,
23.5307215167268));
#205936=CARTESIAN_POINT('Ctrl Pts',(-10.0970101506876,-24.0351655103356,
23.5307215167268));
#205937=CARTESIAN_POINT('Ctrl Pts',(-10.0970101506876,-24.0351655103356,
23.5307215167268));
#205938=CARTESIAN_POINT('Ctrl Pts',(-10.0970101506876,-24.0351655103356,
23.5307215167268));
#205939=CARTESIAN_POINT('Ctrl Pts',(-10.0970101506876,-24.0351655103356,
23.5307215167268));
#205940=CARTESIAN_POINT('Ctrl Pts',(-10.0970101506876,-24.0351655103356,
23.5307215167268));
#205941=CARTESIAN_POINT('Ctrl Pts',(-10.0970101506876,-24.0351655103356,
23.5307215167268));
#205942=CARTESIAN_POINT('Ctrl Pts',(-10.0970101506876,-24.0351655103356,
23.5307215167268));
#205943=CARTESIAN_POINT('Ctrl Pts',(-10.0970101506876,-24.0351655103356,
23.5307215167268));
#205944=CARTESIAN_POINT('',(-9.78342140978079,-24.5093744865707,23.4121746877256));
#205945=CARTESIAN_POINT('Ctrl Pts',(-9.78342202821285,-24.5093750643998,
23.4121750700783));
#205946=CARTESIAN_POINT('Ctrl Pts',(-9.84247627531806,-24.4316366740424,
23.4341402754313));
#205947=CARTESIAN_POINT('Ctrl Pts',(-9.90161180937029,-24.3543289488613,
23.4538102276517));
#205948=CARTESIAN_POINT('Ctrl Pts',(-9.97993196476109,-24.2424650272503,
23.4812481315473));
#205949=CARTESIAN_POINT('Ctrl Pts',(-10.0053522594574,-24.2042431898273,
23.4904612406088));
#205950=CARTESIAN_POINT('Ctrl Pts',(-10.0406289538162,-24.1455425260196,
23.5045230839638));
#205951=CARTESIAN_POINT('Ctrl Pts',(-10.0519202332519,-24.1257395217164,
23.5092509365592));
#205952=CARTESIAN_POINT('Ctrl Pts',(-10.0679792188017,-24.0955969015107,
23.5164227239504));
#205953=CARTESIAN_POINT('Ctrl Pts',(-10.0731807154685,-24.0854869086948,
23.5188240134376));
#205954=CARTESIAN_POINT('Ctrl Pts',(-10.0814975309162,-24.0686761138713,
23.5228081020936));
#205955=CARTESIAN_POINT('Ctrl Pts',(-10.084696512389,-24.0620399574831,
23.5243786822694));
#205956=CARTESIAN_POINT('Ctrl Pts',(-10.0895434252415,-24.0517062407505,
23.5268196448395));
#205957=CARTESIAN_POINT('Ctrl Pts',(-10.0910882993423,-24.0483635042619,
23.5276087256072));
#205958=CARTESIAN_POINT('Ctrl Pts',(-10.0942667173463,-24.0413993449465,
23.529248505526));
#205959=CARTESIAN_POINT('Ctrl Pts',(-10.0956065473799,-24.0384366125286,
23.5299442829132));
#205960=CARTESIAN_POINT('Ctrl Pts',(-10.0970101506876,-24.0351655103356,
23.5307215167268));
#205961=CARTESIAN_POINT('',(-9.30061393074844,-24.6724377520417,22.8693508988037));
#205962=CARTESIAN_POINT('Ctrl Pts',(-9.78342169969261,-24.5093744676777,
23.4121737699956));
#205963=CARTESIAN_POINT('Ctrl Pts',(-9.77361654699668,-24.5216622925977,
23.4088233461666));
#205964=CARTESIAN_POINT('Ctrl Pts',(-9.76297823729078,-24.5340356226119,
23.4048978921612));
#205965=CARTESIAN_POINT('Ctrl Pts',(-9.75145333024365,-24.5463135566355,
23.4002566941778));
#205966=CARTESIAN_POINT('Ctrl Pts',(-9.74037765822177,-24.5581129030247,
23.3957964077352));
#205967=CARTESIAN_POINT('Ctrl Pts',(-9.72848258219415,-24.5698241163192,
23.3906747795518));
#205968=CARTESIAN_POINT('Ctrl Pts',(-9.71574934361362,-24.5812539673644,
23.3847536889823));
#205969=CARTESIAN_POINT('Ctrl Pts',(-9.7027578694627,-24.5929156207186,
23.3787125161421));
#205970=CARTESIAN_POINT('Ctrl Pts',(-9.68888771645571,-24.604280956899,
23.371840086257));
#205971=CARTESIAN_POINT('Ctrl Pts',(-9.67420070643476,-24.6151190465706,
23.3639773709975));
#205972=CARTESIAN_POINT('Ctrl Pts',(-9.66685720142424,-24.6205380914065,
23.3600460133677));
#205973=CARTESIAN_POINT('Ctrl Pts',(-9.65930977679335,-24.6258249201267,
23.3558671681626));
#205974=CARTESIAN_POINT('Ctrl Pts',(-9.6515672607738,-24.6309480264202,
23.351420952733));
#205975=CARTESIAN_POINT('Ctrl Pts',(-9.64769600276403,-24.633509579567,
23.3491978450182));
#205976=CARTESIAN_POINT('Ctrl Pts',(-9.64377593796869,-24.6360302039723,
23.3469078633024));
#205977=CARTESIAN_POINT('Ctrl Pts',(-9.63980823378968,-24.6385057328221,
23.3445484944009));
#205978=CARTESIAN_POINT('Ctrl Pts',(-9.63782438170018,-24.639743497247,
23.3433688099501));
#205979=CARTESIAN_POINT('Ctrl Pts',(-9.6358286170029,-24.640969987804,23.3421717760822));
#205980=CARTESIAN_POINT('Ctrl Pts',(-9.63382107922358,-24.6421846750236,
23.3409570682048));
#205981=CARTESIAN_POINT('Ctrl Pts',(-9.63248931973382,-24.6429904736733,
23.3401512558512));
#205982=CARTESIAN_POINT('Ctrl Pts',(-9.63068594240655,-24.6440673056803,
23.339054434447));
#205983=CARTESIAN_POINT('Ctrl Pts',(-9.62933946264725,-24.6448639523341,
23.3382285966843));
#205984=CARTESIAN_POINT('Ctrl Pts',(-9.62865621481183,-24.6452681968822,
23.3378095396136));
#205985=CARTESIAN_POINT('Ctrl Pts',(-9.62809051441427,-24.6456009666187,
23.3374610559946));
#205986=CARTESIAN_POINT('Ctrl Pts',(-9.62776328021634,-24.6457927916376,
23.3372595886004));
#205987=CARTESIAN_POINT('Ctrl Pts',(-9.62143927299046,-24.6494999310906,
23.3333661041635));
#205988=CARTESIAN_POINT('Ctrl Pts',(-9.6142001978349,-24.6535129972175,
23.3288430711535));
#205989=CARTESIAN_POINT('Ctrl Pts',(-9.60606489298739,-24.6576985441212,
23.3235600311981));
#205990=CARTESIAN_POINT('Ctrl Pts',(-9.59818849683284,-24.6617508846487,
23.3184451256882));
#205991=CARTESIAN_POINT('Ctrl Pts',(-9.58947142215137,-24.66596491496,23.3126172780794));
#205992=CARTESIAN_POINT('Ctrl Pts',(-9.57995699989154,-24.6701848512405,
23.3059368869998));
#205993=CARTESIAN_POINT('Ctrl Pts',(-9.57512871695985,-24.6723263418912,
23.3025467895934));
#205994=CARTESIAN_POINT('Ctrl Pts',(-9.57009557301463,-24.6744687898527,
23.2989368438018));
#205995=CARTESIAN_POINT('Ctrl Pts',(-9.56486673119608,-24.676588265502,
23.2950873640819));
#205996=CARTESIAN_POINT('Ctrl Pts',(-9.55535470498186,-24.6804439009633,
23.2880845987895));
#205997=CARTESIAN_POINT('Ctrl Pts',(-9.54519285619067,-24.6842260068633,
23.2802891592224));
#205998=CARTESIAN_POINT('Ctrl Pts',(-9.53445174781892,-24.6877815126993,
23.2715597451061));
#205999=CARTESIAN_POINT('Ctrl Pts',(-9.53041425398747,-24.6891179979468,
23.268278430513));
#206000=CARTESIAN_POINT('Ctrl Pts',(-9.52629530217375,-24.6904221381076,
23.2648650878877));
#206001=CARTESIAN_POINT('Ctrl Pts',(-9.52210016955168,-24.6916846076059,
23.2613120889826));
#206002=CARTESIAN_POINT('Ctrl Pts',(-9.51442236262496,-24.6939951417255,
23.2548094960822));
#206003=CARTESIAN_POINT('Ctrl Pts',(-9.50648806601759,-24.6961672587524,
23.2478382747477));
#206004=CARTESIAN_POINT('Ctrl Pts',(-9.49833321390602,-24.6981419299392,
23.2403436079215));
#206005=CARTESIAN_POINT('Ctrl Pts',(-9.49471579591366,-24.6990178760609,
23.2370190420982));
#206006=CARTESIAN_POINT('Ctrl Pts',(-9.49081845403559,-24.6999084960272,
23.2333710297954));
#206007=CARTESIAN_POINT('Ctrl Pts',(-9.48696346317506,-24.7007302567253,
23.2296821394182));
#206008=CARTESIAN_POINT('Ctrl Pts',(-9.48305048552841,-24.7015643783507,
23.2259377607388));
#206009=CARTESIAN_POINT('Ctrl Pts',(-9.47918139683093,-24.7023274653018,
23.2221514013168));
#206010=CARTESIAN_POINT('Ctrl Pts',(-9.47567065111963,-24.7029723679079,
23.2186503447127));
#206011=CARTESIAN_POINT('Ctrl Pts',(-9.47484302273957,-24.7031243982009,
23.2178250004571));
#206012=CARTESIAN_POINT('Ctrl Pts',(-9.4740352067063,-24.7032700290195,
23.2170156371588));
#206013=CARTESIAN_POINT('Ctrl Pts',(-9.47325114194153,-24.7034089332258,
23.2162267545757));
#206014=CARTESIAN_POINT('Ctrl Pts',(-9.46039725208352,-24.7056861167553,
23.2032938818222));
#206015=CARTESIAN_POINT('Ctrl Pts',(-9.44858242272507,-24.7072273749002,
23.1903521269267));
#206016=CARTESIAN_POINT('Ctrl Pts',(-9.43777067638492,-24.7082051974453,
23.177623532397));
#206017=CARTESIAN_POINT('Ctrl Pts',(-9.42650791482386,-24.7092238101492,
23.1643639607528));
#206018=CARTESIAN_POINT('Ctrl Pts',(-9.41633301290882,-24.7096316302746,
23.151335931386));
#206019=CARTESIAN_POINT('Ctrl Pts',(-9.40717005615795,-24.7096200859539,
23.1387467686445));
#206020=CARTESIAN_POINT('Ctrl Pts',(-9.40490996357622,-24.7096172384851,
23.1356415839213));
#206021=CARTESIAN_POINT('Ctrl Pts',(-9.40271130279488,-24.7095888357052,
23.1325628914632));
#206022=CARTESIAN_POINT('Ctrl Pts',(-9.40057269841868,-24.7095376533993,
23.1295134003826));
#206023=CARTESIAN_POINT('Ctrl Pts',(-9.39100658434685,-24.7093087116735,
23.1158728318591));
#206024=CARTESIAN_POINT('Ctrl Pts',(-9.38264648317516,-24.7086283171043,
23.1028211149808));
#206025=CARTESIAN_POINT('Ctrl Pts',(-9.37536813468989,-24.7077479465076,
23.0905636841467));
#206026=CARTESIAN_POINT('Ctrl Pts',(-9.37172896044726,-24.7073077612092,
23.0844349687297));
#206027=CARTESIAN_POINT('Ctrl Pts',(-9.36835998523477,-24.7068172807205,
23.0785040210737));
#206028=CARTESIAN_POINT('Ctrl Pts',(-9.36524466442633,-24.7063053675384,
23.0727921793015));
#206029=CARTESIAN_POINT('Ctrl Pts',(-9.36377356378084,-24.7060636345489,
23.0700949629842));
#206030=CARTESIAN_POINT('Ctrl Pts',(-9.36212938730212,-24.7057822746489,
23.0670073369987));
#206031=CARTESIAN_POINT('Ctrl Pts',(-9.36064039631182,-24.705508164479,
23.0641517778696));
#206032=CARTESIAN_POINT('Ctrl Pts',(-9.35897618046352,-24.705201796951,
23.0609601757784));
#206033=CARTESIAN_POINT('Ctrl Pts',(-9.35750507451437,-24.7049054392242,
23.058058953549));
#206034=CARTESIAN_POINT('Ctrl Pts',(-9.35664281065844,-24.7047319193744,
23.0563327227461));
#206035=CARTESIAN_POINT('Ctrl Pts',(-9.35434255025996,-24.7042690206503,
23.0517276586151));
#206036=CARTESIAN_POINT('Ctrl Pts',(-9.35168167264352,-24.7036850229006,
23.0462630610396));
#206037=CARTESIAN_POINT('Ctrl Pts',(-9.34871186121535,-24.7029473459714,
23.0397861133417));
#206038=CARTESIAN_POINT('Ctrl Pts',(-9.34594933148518,-24.7022611561249,
23.0337612322982));
#206039=CARTESIAN_POINT('Ctrl Pts',(-9.3429192884768,-24.7014420463654,
23.026860053992));
#206040=CARTESIAN_POINT('Ctrl Pts',(-9.33969329496817,-24.700432313805,
23.0189594781679));
#206041=CARTESIAN_POINT('Ctrl Pts',(-9.33668277084245,-24.6994900229338,
23.0115865947253));
#206042=CARTESIAN_POINT('Ctrl Pts',(-9.33350145815686,-24.6983816518746,
23.0033429991545));
#206043=CARTESIAN_POINT('Ctrl Pts',(-9.33023690848582,-24.6970320341821,
22.9941333606308));
#206044=CARTESIAN_POINT('Ctrl Pts',(-9.32671946057004,-24.6955778642604,
22.9842102695173));
#206045=CARTESIAN_POINT('Ctrl Pts',(-9.3231037186492,-24.693841660204,22.9731613501814));
#206046=CARTESIAN_POINT('Ctrl Pts',(-9.31957337070198,-24.6917244078552,
22.9609436729865));
#206047=CARTESIAN_POINT('Ctrl Pts',(-9.3161628568436,-24.6896790234949,
22.9491407124813));
#206048=CARTESIAN_POINT('Ctrl Pts',(-9.31283209065485,-24.6872775547049,
22.9362463446711));
#206049=CARTESIAN_POINT('Ctrl Pts',(-9.30977959562478,-24.6844082393668,
22.9222492083098));
#206050=CARTESIAN_POINT('Ctrl Pts',(-9.30836811715785,-24.6830814634754,
22.9157769106065));
#206051=CARTESIAN_POINT('Ctrl Pts',(-9.30701660339862,-24.6816543746161,
22.909069273679));
#206052=CARTESIAN_POINT('Ctrl Pts',(-9.30574711899591,-24.6801147021415,
22.9021278565199));
#206053=CARTESIAN_POINT('Ctrl Pts',(-9.30384221181628,-24.6778043680051,
22.8917120094603));
#206054=CARTESIAN_POINT('Ctrl Pts',(-9.3021247565204,-24.6752443949755,
22.8807760256526));
#206055=CARTESIAN_POINT('Ctrl Pts',(-9.30067906521545,-24.6724043116524,
22.869351147323));
#206056=CARTESIAN_POINT('',(-9.19111907008556,-24.4606434021406,22.7933297901942));
#206057=CARTESIAN_POINT('Ctrl Pts',(-9.19111907008567,-24.4606434021405,
22.7933297901942));
#206058=CARTESIAN_POINT('Ctrl Pts',(-9.20450567856737,-24.4865143725842,
22.8220927123159));
#206059=CARTESIAN_POINT('Ctrl Pts',(-9.2410287815827,-24.5570989512024,
22.8474328757862));
#206060=CARTESIAN_POINT('Ctrl Pts',(-9.30047347731817,-24.6725101237441,
22.8693507486258));
#206061=CARTESIAN_POINT('Ctrl Pts',(-9.01479238660947,-24.1432505694968,
22.6289010487358));
#206062=CARTESIAN_POINT('Ctrl Pts',(-9.04281582880863,-24.1740324373438,
22.6197126586887));
#206063=CARTESIAN_POINT('Ctrl Pts',(-9.07591209606771,-24.2379943103958,
22.6217634204485));
#206064=CARTESIAN_POINT('Ctrl Pts',(-9.11015237074835,-24.3041670931132,
22.6555397891804));
#206065=CARTESIAN_POINT('Ctrl Pts',(-9.12999840707712,-24.3425215590739,
22.6826101077143));
#206066=CARTESIAN_POINT('Ctrl Pts',(-9.13547121992409,-24.3530983216354,
22.6908106902822));
#206067=CARTESIAN_POINT('Ctrl Pts',(-9.15355220627646,-24.3880416505746,
22.7199185334783));
#206068=CARTESIAN_POINT('Ctrl Pts',(-9.16652881688741,-24.4131202588011,
22.7432341551612));
#206069=CARTESIAN_POINT('Ctrl Pts',(-9.18305212549797,-24.4450532184663,
22.7763013031196));
#206070=CARTESIAN_POINT('Ctrl Pts',(-9.1877724158546,-24.4541756554506,
22.7861390551288));
#206071=CARTESIAN_POINT('Ctrl Pts',(-9.19111907008567,-24.4606434021405,
22.7933297901942));
#206072=CARTESIAN_POINT('Origin',(-8.65362032410616,-24.1248898574707,20.7002959445451));
#206073=CARTESIAN_POINT('',(-8.92395143544789,-24.6605400129934,20.4002959455583));
#206074=CARTESIAN_POINT('Origin',(-8.65362032419995,-24.1248898570103,20.4002959445454));
#206075=CARTESIAN_POINT('',(-8.78878588019802,-24.392714935764,20.7002959456341));
#206076=CARTESIAN_POINT('Origin',(-8.65362032417067,-24.1248898573173,20.7002959445056));
#206077=CARTESIAN_POINT('Origin',(-8.92395143604666,-24.6605400123181,20.7002959462299));
#206078=CARTESIAN_POINT('Origin',(8.64365083497276,-1.63020685971077,28.3772822082317));
#206079=CARTESIAN_POINT('',(21.8624864455125,-24.5339593568181,23.2096952634704));
#206080=CARTESIAN_POINT('',(21.5730196390568,-24.0377188483956,23.5311361468629));
#206081=CARTESIAN_POINT('Origin',(21.256268283001,-23.483596351661,21.7412851217171));
#206082=CARTESIAN_POINT('',(21.4905015813144,-23.8894432344551,23.6843422200908));
#206083=CARTESIAN_POINT('Ctrl Pts',(21.4905015770169,-23.8894432286982,
23.6843421999365));
#206084=CARTESIAN_POINT('Ctrl Pts',(21.560459776314,-24.0106570674369,23.6348014884232));
#206085=CARTESIAN_POINT('Ctrl Pts',(21.627444271887,-24.126718485935,23.5698339636006));
#206086=CARTESIAN_POINT('Ctrl Pts',(21.7530588642069,-24.3443659824445,
23.4113567309019));
#206087=CARTESIAN_POINT('Ctrl Pts',(21.8112890554253,-24.4452591597701,
23.3183073602444));
#206088=CARTESIAN_POINT('Ctrl Pts',(21.8638269916373,-24.5362895892591,
23.2132157006255));
#206089=CARTESIAN_POINT('Origin',(8.6349551768317,-0.799147487204408,-50.9460575523578));
#206090=CARTESIAN_POINT('',(21.3640372811772,-23.6704295091849,23.6884224756444));
#206091=CARTESIAN_POINT('Origin',(8.35865009370011,-1.13640211326413,-49.0487800019744));
#206092=CARTESIAN_POINT('',(21.5828049149286,-24.0493736161287,23.5257886268219));
#206093=CARTESIAN_POINT('Origin',(5.7415113999091,4.39848095806497,25.931485143235));
#206094=CARTESIAN_POINT('',(14.9274184408476,-14.4858806348017,25.9314851121425));
#206095=CARTESIAN_POINT('Origin',(5.74151139990889,4.39848095806624,25.9314851442783));
#206096=CARTESIAN_POINT('Ctrl Pts',(14.927418465272,-14.4858806705883,25.9314851110828));
#206097=CARTESIAN_POINT('Ctrl Pts',(14.932440829034,-14.4833775223868,25.9627100684374));
#206098=CARTESIAN_POINT('Ctrl Pts',(14.938161389095,-14.4789025456498,25.994782539177));
#206099=CARTESIAN_POINT('Ctrl Pts',(14.9446466272419,-14.4722065193892,
26.0274816238249));
#206100=CARTESIAN_POINT('Ctrl Pts',(14.9510012606405,-14.4656453428911,
26.0595221889826));
#206101=CARTESIAN_POINT('Ctrl Pts',(14.9580904315401,-14.4569513632286,
26.0921640299484));
#206102=CARTESIAN_POINT('Ctrl Pts',(14.9659426148926,-14.4459014373406,
26.1251652015816));
#206103=CARTESIAN_POINT('Ctrl Pts',(14.9729011141823,-14.4361091416195,
26.1544103960787));
#206104=CARTESIAN_POINT('Ctrl Pts',(14.9804585300977,-14.424466657646,26.18393713146));
#206105=CARTESIAN_POINT('Ctrl Pts',(14.9886084482921,-14.4108293424587,
26.213557667986));
#206106=CARTESIAN_POINT('Ctrl Pts',(14.9919463489788,-14.4052440098648,
26.2256891283089));
#206107=CARTESIAN_POINT('Ctrl Pts',(14.9953824900751,-14.3993243225954,
26.2378345422755));
#206108=CARTESIAN_POINT('Ctrl Pts',(14.9989141357685,-14.3930612373253,
26.2499790552921));
#206109=CARTESIAN_POINT('Ctrl Pts',(15.0078216286291,-14.3772645260554,
26.2806098638099));
#206110=CARTESIAN_POINT('Ctrl Pts',(15.0173391868938,-14.359300758063,26.3112126667157));
#206111=CARTESIAN_POINT('Ctrl Pts',(15.0274318511738,-14.3391377200058,
26.3415131419507));
#206112=CARTESIAN_POINT('Ctrl Pts',(15.0353635230337,-14.3232918940542,
26.3653258261039));
#206113=CARTESIAN_POINT('Ctrl Pts',(15.0436495018436,-14.3060882512625,
26.3889515898171));
#206114=CARTESIAN_POINT('Ctrl Pts',(15.0522537891875,-14.2875232478657,
26.4122594144063));
#206115=CARTESIAN_POINT('Ctrl Pts',(15.0620302001428,-14.2664292170249,
26.4387423597742));
#206116=CARTESIAN_POINT('Ctrl Pts',(15.0722225585216,-14.2435842533195,
26.4648147003652));
#206117=CARTESIAN_POINT('Ctrl Pts',(15.0827984380897,-14.2190365315819,
26.4903003251517));
#206118=CARTESIAN_POINT('Ctrl Pts',(15.0880863778737,-14.2067626707131,
26.503043137545));
#206119=CARTESIAN_POINT('Ctrl Pts',(15.0934704144132,-14.1940637339094,
26.5156395652506));
#206120=CARTESIAN_POINT('Ctrl Pts',(15.0989484128751,-14.1809490594845,
26.5280693725373));
#206121=CARTESIAN_POINT('Ctrl Pts',(15.101687412106,-14.174391722272,26.5342842761807));
#206122=CARTESIAN_POINT('Ctrl Pts',(15.1044499057518,-14.1677304531561,
26.5404575466432));
#206123=CARTESIAN_POINT('Ctrl Pts',(15.1072358230771,-14.1609666364366,
26.5465867537756));
#206124=CARTESIAN_POINT('Ctrl Pts',(15.1089342169511,-14.1568431742016,
26.5503233355295));
#206125=CARTESIAN_POINT('Ctrl Pts',(15.1108270774033,-14.1522191573637,
26.5544529726542));
#206126=CARTESIAN_POINT('Ctrl Pts',(15.1125763320316,-14.1479390771073,
26.5582237641343));
#206127=CARTESIAN_POINT('Ctrl Pts',(15.1136964228774,-14.1451984362441,
26.5606382948435));
#206128=CARTESIAN_POINT('Ctrl Pts',(15.1147569758554,-14.1425994299326,
26.5629066604817));
#206129=CARTESIAN_POINT('Ctrl Pts',(15.1156638227809,-14.1403689298677,
26.5648398297323));
#206130=CARTESIAN_POINT('Ctrl Pts',(15.1281601002772,-14.1096328188637,
26.5914787460953));
#206131=CARTESIAN_POINT('Ctrl Pts',(15.1411491541659,-14.0765102667804,
26.6174859961526));
#206132=CARTESIAN_POINT('Ctrl Pts',(15.1545901683187,-14.0410868287275,
26.6425479255789));
#206133=CARTESIAN_POINT('Ctrl Pts',(15.161138792788,-14.0238281017754,26.6547584003559));
#206134=CARTESIAN_POINT('Ctrl Pts',(15.1677940511651,-14.0060236247371,
26.666744506425));
#206135=CARTESIAN_POINT('Ctrl Pts',(15.1745475112662,-13.9876857991431,
26.6784704733917));
#206136=CARTESIAN_POINT('Ctrl Pts',(15.1848549603727,-13.959697745434,26.6963671968376));
#206137=CARTESIAN_POINT('Ctrl Pts',(15.1953986325068,-13.9304709381958,
26.7136598970269));
#206138=CARTESIAN_POINT('Ctrl Pts',(15.2061867326102,-13.9000750047649,
26.7302295048024));
#206139=CARTESIAN_POINT('Ctrl Pts',(15.2115807826619,-13.8848770380495,
26.7385143086901));
#206140=CARTESIAN_POINT('Ctrl Pts',(15.2170363092906,-13.869387065809,26.7466183875366));
#206141=CARTESIAN_POINT('Ctrl Pts',(15.2225565679325,-13.8536152641255,
26.7545267817487));
#206142=CARTESIAN_POINT('Ctrl Pts',(15.2253166972534,-13.8457293632837,
26.7584809788549));
#206143=CARTESIAN_POINT('Ctrl Pts',(15.2280930164822,-13.8377730006588,
26.7623862533189));
#206144=CARTESIAN_POINT('Ctrl Pts',(15.2308860906389,-13.8297475527217,
26.7662406959587));
#206145=CARTESIAN_POINT('Ctrl Pts',(15.2326034121481,-13.8248131064487,
26.7686105998279));
#206146=CARTESIAN_POINT('Ctrl Pts',(15.2345545825678,-13.8191932319915,
26.7712721528696));
#206147=CARTESIAN_POINT('Ctrl Pts',(15.2363208683766,-13.8141032178823,
26.7736484521124));
#206148=CARTESIAN_POINT('Ctrl Pts',(15.2374272929018,-13.8109147664916,
26.7751369970286));
#206149=CARTESIAN_POINT('Ctrl Pts',(15.2384608388865,-13.8079347001472,
26.7765148216703));
#206150=CARTESIAN_POINT('Ctrl Pts',(15.2393161691033,-13.8054653128579,
26.7776495923759));
#206151=CARTESIAN_POINT('Ctrl Pts',(15.2457117205634,-13.7870009897544,
26.7861346012072));
#206152=CARTESIAN_POINT('Ctrl Pts',(15.2529098679162,-13.7660487601881,
26.795330151275));
#206153=CARTESIAN_POINT('Ctrl Pts',(15.260855151234,-13.7425430256202,26.8049148318327));
#206154=CARTESIAN_POINT('Ctrl Pts',(15.2639454498499,-13.7334005273485,
26.8086427700165));
#206155=CARTESIAN_POINT('Ctrl Pts',(15.2671485787693,-13.7238717398778,
26.8124290481873));
#206156=CARTESIAN_POINT('Ctrl Pts',(15.2704603351058,-13.7139529689705,
26.81625285506));
#206157=CARTESIAN_POINT('Ctrl Pts',(15.2763735433325,-13.6962428019877,
26.8230803399226));
#206158=CARTESIAN_POINT('Ctrl Pts',(15.2826345223264,-13.6772909578471,
26.8300276026209));
#206159=CARTESIAN_POINT('Ctrl Pts',(15.2892264183198,-13.6570920793244,
26.8369664706428));
#206160=CARTESIAN_POINT('Ctrl Pts',(15.2925223663164,-13.6469926400631,
26.8404359046537));
#206161=CARTESIAN_POINT('Ctrl Pts',(15.2959011111223,-13.6365816537701,
26.8439030727119));
#206162=CARTESIAN_POINT('Ctrl Pts',(15.2993611012338,-13.6258598582555,
26.8473509563506));
#206163=CARTESIAN_POINT('Ctrl Pts',(15.3010910962895,-13.6204989604982,
26.84907489817));
#206164=CARTESIAN_POINT('Ctrl Pts',(15.3028414038339,-13.6150603584547,
26.8507940128872));
#206165=CARTESIAN_POINT('Ctrl Pts',(15.3046118826546,-13.6095442625544,
26.8525061053719));
#206166=CARTESIAN_POINT('Ctrl Pts',(15.305497122065,-13.6067862146043,26.8533621516142));
#206167=CARTESIAN_POINT('Ctrl Pts',(15.3063874043789,-13.6040087930597,
26.8542164419256));
#206168=CARTESIAN_POINT('Ctrl Pts',(15.3072827141991,-13.6012120275619,
26.8550686986658));
#206169=CARTESIAN_POINT('Ctrl Pts',(15.3077303691091,-13.599813644813,26.855494827036));
#206170=CARTESIAN_POINT('Ctrl Pts',(15.3081792809004,-13.5984104260673,
26.8559204469891));
#206171=CARTESIAN_POINT('Ctrl Pts',(15.3086294478596,-13.5970023754653,
26.8563455235581));
#206172=CARTESIAN_POINT('Ctrl Pts',(15.3090796148188,-13.5955943248632,
26.8567706001272));
#206173=CARTESIAN_POINT('Ctrl Pts',(15.3091847744521,-13.5952658827102,
26.8568708402245));
#206174=CARTESIAN_POINT('Ctrl Pts',(15.3099837126061,-13.5927637323442,
26.8576190880131));
#206175=CARTESIAN_POINT('Ctrl Pts',(15.3178120506442,-13.5682465919495,
26.8649507401523));
#206176=CARTESIAN_POINT('Ctrl Pts',(15.3250389706027,-13.5453429742483,
26.8711993781761));
#206177=CARTESIAN_POINT('Ctrl Pts',(15.3316752979801,-13.5241012449309,
26.8765982001496));
#206178=CARTESIAN_POINT('Ctrl Pts',(15.338479367184,-13.5023226032114,26.8821334843871));
#206179=CARTESIAN_POINT('Ctrl Pts',(15.3446631686057,-13.4822906002384,
26.886775553051));
#206180=CARTESIAN_POINT('Ctrl Pts',(15.3502599842891,-13.4640339254283,
26.8907303802581));
#206181=CARTESIAN_POINT('Ctrl Pts',(15.3560537065029,-13.4451349463694,
26.8948243457444));
#206182=CARTESIAN_POINT('Ctrl Pts',(15.3612188958684,-13.4281381255583,
26.8981819290648));
#206183=CARTESIAN_POINT('Ctrl Pts',(15.3658072507276,-13.4130552109101,
26.9009821737317));
#206184=CARTESIAN_POINT('Ctrl Pts',(15.3665819844307,-13.4105084936929,
26.9014549889317));
#206185=CARTESIAN_POINT('Ctrl Pts',(15.3673402964273,-13.4080163019963,
26.9019118033831));
#206186=CARTESIAN_POINT('Ctrl Pts',(15.3680824611416,-13.4055786470886,
26.9023533452971));
#206187=CARTESIAN_POINT('Ctrl Pts',(15.3727119231999,-13.390373085991,26.9051075877168));
#206188=CARTESIAN_POINT('Ctrl Pts',(15.3766855153851,-13.3772818589359,
26.9072744117552));
#206189=CARTESIAN_POINT('Ctrl Pts',(15.3800286799185,-13.3663084792286,
26.9090025207299));
#206190=CARTESIAN_POINT('Ctrl Pts',(15.3834352348869,-13.3551270309964,
26.9107633967367));
#206191=CARTESIAN_POINT('Ctrl Pts',(15.3861875747935,-13.3461442837884,
26.912068746184));
#206192=CARTESIAN_POINT('Ctrl Pts',(15.3883148572928,-13.33935107723,26.913023455534));
#206193=CARTESIAN_POINT('Ctrl Pts',(15.3890076463319,-13.3371387433974,
26.9133343743582));
#206194=CARTESIAN_POINT('Ctrl Pts',(15.389634138361,-13.3351585455815,26.9136076980528));
#206195=CARTESIAN_POINT('Ctrl Pts',(15.3901953094528,-13.3334099334792,
26.9138458906017));
#206196=CARTESIAN_POINT('Ctrl Pts',(15.3911604456377,-13.3304025640017,
26.9142555486387));
#206197=CARTESIAN_POINT('Ctrl Pts',(15.3919304354898,-13.3280813774293,
26.9145615321006));
#206198=CARTESIAN_POINT('Ctrl Pts',(15.3925060821223,-13.3264451745602,
26.9147726187745));
#206199=CARTESIAN_POINT('Ctrl Pts',(21.4825796629863,-23.8955469252755,
23.6838179418804));
#206200=CARTESIAN_POINT('Ctrl Pts',(21.779667701577,-23.7302652936961,23.6838179797043));
#206201=CARTESIAN_POINT('Ctrl Pts',(22.0741159184604,-23.5603253984826,
23.6838179525226));
#206202=CARTESIAN_POINT('Ctrl Pts',(22.3658512792513,-23.385769391208,23.6838178603421));
#206203=CARTESIAN_POINT('Ctrl Pts',(21.4421012201145,-23.8227883255172,
23.7132959034973));
#206204=CARTESIAN_POINT('Ctrl Pts',(21.7384252947205,-23.6579317168176,
23.7132959412238));
#206205=CARTESIAN_POINT('Ctrl Pts',(22.0321163359394,-23.4884288232422,
23.7132959141121));
#206206=CARTESIAN_POINT('Ctrl Pts',(22.3231014971941,-23.3143216879711,
23.7132958221687));
#206207=CARTESIAN_POINT('Ctrl Pts',(21.4015987358209,-23.7499865120984,
23.7426338162775));
#206208=CARTESIAN_POINT('Ctrl Pts',(21.6971583926819,-23.5855551787239,
23.7426338539067));
#206209=CARTESIAN_POINT('Ctrl Pts',(21.9900918085083,-23.4164895463451,
23.7426338268647));
#206210=CARTESIAN_POINT('Ctrl Pts',(22.2803263246423,-23.2428315496867,
23.7426337351586));
#206211=CARTESIAN_POINT('Ctrl Pts',(21.3610723246314,-23.6771416908763,
23.7718315972643));
#206212=CARTESIAN_POINT('Ctrl Pts',(21.6558671121489,-23.5131358840687,
23.7718316347962));
#206213=CARTESIAN_POINT('Ctrl Pts',(21.9480424549966,-23.3445077712108,
23.7718316078242));
#206214=CARTESIAN_POINT('Ctrl Pts',(22.2375258825478,-23.1712991785037,
23.7718315163553));
#206215=CARTESIAN_POINT('',(22.3566032128395,-23.3895752902399,23.6843421977854));
#206216=CARTESIAN_POINT('Origin',(5.7415113977531,4.39848096280485,23.684342386026));
#206217=CARTESIAN_POINT('Origin',(15.9536970998264,-12.2955100127038,-12.9841405797355));
#206218=CARTESIAN_POINT('Origin',(12.413800468038,3.8974634914365,23.0337794918107));
#206219=CARTESIAN_POINT('',(38.8582278230282,3.89343472336037,23.2096947842072));
#206220=CARTESIAN_POINT('',(38.2848813405459,3.89090647945338,23.5307289826044));
#206221=CARTESIAN_POINT('Ctrl Pts',(38.8555548293813,3.89343137202587,23.2064583212106));
#206222=CARTESIAN_POINT('Ctrl Pts',(38.7707253731576,3.89344430772276,23.2765189257776));
#206223=CARTESIAN_POINT('Ctrl Pts',(38.6799689198997,3.89345814723101,23.3390816435522));
#206224=CARTESIAN_POINT('Ctrl Pts',(38.4886629078067,3.89348731960389,23.4477902300719));
#206225=CARTESIAN_POINT('Ctrl Pts',(38.3884794669179,3.89350259663913,23.4937314535699));
#206226=CARTESIAN_POINT('Ctrl Pts',(38.2848882532024,3.89351839332757,23.5307470543988));
#206227=CARTESIAN_POINT('',(38.1140682551509,3.89354444153909,23.6843419021476));
#206228=CARTESIAN_POINT('Ctrl Pts',(38.1140682555125,3.89354444177612,23.6843419031689));
#206229=CARTESIAN_POINT('Ctrl Pts',(38.2540216102177,3.89352310020224,23.6348011938437));
#206230=CARTESIAN_POINT('Ctrl Pts',(38.3880259882094,3.89350266578091,23.569833672364));
#206231=CARTESIAN_POINT('Ctrl Pts',(38.6393215403878,3.89346434556501,23.4113564453102));
#206232=CARTESIAN_POINT('Ctrl Pts',(38.7558126924009,3.89344658176714,23.3183070743595));
#206233=CARTESIAN_POINT('Ctrl Pts',(38.8609163265552,3.89343055444794,23.2132154141381));
#206234=CARTESIAN_POINT('Origin',(11.7373948343565,4.30440161115214,-50.8096065913186));
#206235=CARTESIAN_POINT('',(37.8611676093908,3.8935299733312,23.6884211029825));
#206236=CARTESIAN_POINT('Origin',(11.8434300946696,3.8975503821041,-49.0487799953002));
#206237=CARTESIAN_POINT('',(38.2981685009826,3.89351636821445,23.5259867520258));
#206238=CARTESIAN_POINT('Origin',(5.74151140025457,4.39848095360219,24.3051242895062));
#206239=CARTESIAN_POINT('',(20.9195250432995,-19.9135705633424,21.2782186139226));
#206240=CARTESIAN_POINT('',(17.5421622765558,-14.0663488660346,24.2867614846784));
#206241=CARTESIAN_POINT('',(19.1995903453264,-20.9062245522523,21.27821741769));
#206242=CARTESIAN_POINT('Origin',(5.74151140052933,4.39848095717039,21.2781851080383));
#206243=CARTESIAN_POINT('',(19.1995903453264,-20.9062245522523,21.27821741769));
#206244=CARTESIAN_POINT('Origin',(22.0595286906397,-22.8748458705996,22.7422264509548));
#206245=CARTESIAN_POINT('',(23.0843578289563,-22.6568688132917,22.6230884005611));
#206246=CARTESIAN_POINT('',(23.0843117511536,-22.701177271054,22.855337438113));
#206247=CARTESIAN_POINT('Ctrl Pts',(23.0840306396142,-22.6494620098042,
22.6231562632619));
#206248=CARTESIAN_POINT('Ctrl Pts',(23.0839173190391,-22.6491406407166,
22.6353918069255));
#206249=CARTESIAN_POINT('Ctrl Pts',(23.0842080813146,-22.6498640080534,
22.652394457233));
#206250=CARTESIAN_POINT('Ctrl Pts',(23.0847639923373,-22.6544120114693,
22.6968342047307));
#206251=CARTESIAN_POINT('Ctrl Pts',(23.0849350048811,-22.6585566148543,
22.7219420831157));
#206252=CARTESIAN_POINT('Ctrl Pts',(23.0844274358611,-22.6721139059249,
22.783965112916));
#206253=CARTESIAN_POINT('Ctrl Pts',(23.0833070165335,-22.6832213750666,
22.8206784564139));
#206254=CARTESIAN_POINT('Ctrl Pts',(23.0811265032222,-22.6968640695451,
22.8564251384055));
#206255=CARTESIAN_POINT('',(22.9280116764177,-22.3791213877647,22.7471543129641));
#206256=CARTESIAN_POINT('Ctrl Pts',(22.9280192028538,-22.3791170439046,
22.7471543129641));
#206257=CARTESIAN_POINT('Ctrl Pts',(22.9928579236107,-22.4914605621901,
22.6944829847373));
#206258=CARTESIAN_POINT('Ctrl Pts',(23.0446514573807,-22.5812011946421,
22.6552408093188));
#206259=CARTESIAN_POINT('Ctrl Pts',(23.0863683278984,-22.6534823863601,
22.6238143792971));
#206260=CARTESIAN_POINT('',(22.2301714715798,-23.170423305161,23.6884583488418));
#206261=CARTESIAN_POINT('Ctrl Pts',(22.9280079131997,-22.3791235596946,
22.7471543129641));
#206262=CARTESIAN_POINT('Ctrl Pts',(22.9704890778517,-22.4560020061207,
22.9926558653798));
#206263=CARTESIAN_POINT('Ctrl Pts',(22.9200137803331,-22.5855688159763,
23.2360666048245));
#206264=CARTESIAN_POINT('Ctrl Pts',(22.6615040696951,-22.8776009090041,
23.5822335665587));
#206265=CARTESIAN_POINT('Ctrl Pts',(22.4550362811031,-23.0382964147901,
23.682891942498));
#206266=CARTESIAN_POINT('Ctrl Pts',(22.2301714715798,-23.170423305161,23.6884583488418));
#206267=CARTESIAN_POINT('',(22.4446394441012,-23.5359866918429,23.5307267687712));
#206268=CARTESIAN_POINT('',(22.2277461698777,-23.1663097245925,23.6839013782337));
#206269=CARTESIAN_POINT('Ctrl Pts',(22.446511481828,-23.5349040890026,23.5307214539313));
#206270=CARTESIAN_POINT('Ctrl Pts',(22.4501421751975,-23.5335797266964,
23.5304616717107));
#206271=CARTESIAN_POINT('Ctrl Pts',(22.453771176559,-23.5322253185325,23.530188257275));
#206272=CARTESIAN_POINT('Ctrl Pts',(22.4618649567417,-23.5290734885021,
23.5295659036606));
#206273=CARTESIAN_POINT('Ctrl Pts',(22.4663851628069,-23.5272229626193,
23.5292088123845));
#206274=CARTESIAN_POINT('Ctrl Pts',(22.4811468910658,-23.5209361169035,
23.5279916116259));
#206275=CARTESIAN_POINT('Ctrl Pts',(22.4914402777137,-23.5161577038016,
23.5270582716551));
#206276=CARTESIAN_POINT('Ctrl Pts',(22.5368071369686,-23.493616114165,23.5224481118772));
#206277=CARTESIAN_POINT('Ctrl Pts',(22.5705208619396,-23.4727824367667,
23.517643964358));
#206278=CARTESIAN_POINT('Ctrl Pts',(22.6526068775231,-23.4137024115594,
23.5013910978482));
#206279=CARTESIAN_POINT('Ctrl Pts',(22.6981085859124,-23.3725097945583,
23.4878277121471));
#206280=CARTESIAN_POINT('Ctrl Pts',(22.8007918992128,-23.2661245380521,
23.4437972250457));
#206281=CARTESIAN_POINT('Ctrl Pts',(22.8624400027239,-23.1897727044429,
23.4045689331965));
#206282=CARTESIAN_POINT('Ctrl Pts',(22.9676752332705,-23.0229509739175,
23.2884422111738));
#206283=CARTESIAN_POINT('Ctrl Pts',(23.0060985952472,-22.9414897577442,
23.2187700436741));
#206284=CARTESIAN_POINT('Ctrl Pts',(23.0462614744249,-22.8337837466356,
23.0958705577358));
#206285=CARTESIAN_POINT('Ctrl Pts',(23.0567431585281,-22.8003394303721,
23.0517854149596));
#206286=CARTESIAN_POINT('Ctrl Pts',(23.0725899140311,-22.7417066381662,
22.9578958351777));
#206287=CARTESIAN_POINT('Ctrl Pts',(23.0779584506169,-22.7166854451652,
22.9083612433801));
#206288=CARTESIAN_POINT('Ctrl Pts',(23.0811265030451,-22.6968640692372,
22.85642513853));
#206289=CARTESIAN_POINT('Origin',(22.9882704253448,-24.4840403891641,23.0338627927442));
#206290=CARTESIAN_POINT('',(22.7285647189245,-24.034065715208,23.2097232280609));
#206291=CARTESIAN_POINT('Ctrl Pts',(22.35660321557,-23.389575293356,23.6843422004377));
#206292=CARTESIAN_POINT('Ctrl Pts',(22.4266008630931,-23.5108574824854,
23.6347735539275));
#206293=CARTESIAN_POINT('Ctrl Pts',(22.4936213305705,-23.6269812280645,
23.5697607772889));
#206294=CARTESIAN_POINT('Ctrl Pts',(22.6192260059765,-23.8446115418986,
23.4112520912257));
#206295=CARTESIAN_POINT('Ctrl Pts',(22.6774202868296,-23.9454424987442,
23.3182481674063));
#206296=CARTESIAN_POINT('Ctrl Pts',(22.7299286311547,-24.0364216555104,
23.2132157004669));
#206297=CARTESIAN_POINT('Ctrl Pts',(22.7272317959681,-24.0317489545451,
23.2064868008004));
#206298=CARTESIAN_POINT('Ctrl Pts',(22.6848576240594,-23.958328882393,23.2764955552931));
#206299=CARTESIAN_POINT('Ctrl Pts',(22.6395249831481,-23.8797827865304,
23.339017045116));
#206300=CARTESIAN_POINT('Ctrl Pts',(22.5439091792483,-23.7141130187214,
23.4477373369489));
#206301=CARTESIAN_POINT('Ctrl Pts',(22.493802908003,-23.6272958401876,23.4937101096486));
#206302=CARTESIAN_POINT('Ctrl Pts',(22.4419911883019,-23.5375236976903,
23.5307470217126));
#206303=CARTESIAN_POINT('Origin',(9.22484663363313,-0.636701165146576,-49.0480677606708));
#206304=CARTESIAN_POINT('Origin',(5.74151139990043,4.39848095833185,25.931485148967));
#206305=CARTESIAN_POINT('Ctrl Pts',(26.6888017823202,2.91152903744649,25.9314851610631));
#206306=CARTESIAN_POINT('Ctrl Pts',(26.6891456790768,2.9171311708974,25.9627159603655));
#206307=CARTESIAN_POINT('Ctrl Pts',(26.6881304537953,2.92432419715401,25.9947929787891));
#206308=CARTESIAN_POINT('Ctrl Pts',(26.6855738744768,2.93328988367934,26.0274950735819));
#206309=CARTESIAN_POINT('Ctrl Pts',(26.6830686078777,2.94207562125765,26.0595408095441));
#206310=CARTESIAN_POINT('Ctrl Pts',(26.6790831433146,2.95256403222116,26.0921864266559));
#206311=CARTESIAN_POINT('Ctrl Pts',(26.6734387938164,2.9648908881516,26.1251897997247));
#206312=CARTESIAN_POINT('Ctrl Pts',(26.6684220775173,2.97584703802901,26.1545233056764));
#206313=CARTESIAN_POINT('Ctrl Pts',(26.6620947409976,2.98825526019777,26.1841387818817));
#206314=CARTESIAN_POINT('Ctrl Pts',(26.6543274116178,3.00218249258474,26.2138467517935));
#206315=CARTESIAN_POINT('Ctrl Pts',(26.6512000733978,3.00778997541606,26.2258079890735));
#206316=CARTESIAN_POINT('Ctrl Pts',(26.647838961929,3.01364260388149,26.2377824871296));
#206317=CARTESIAN_POINT('Ctrl Pts',(26.644235276727,3.01974241702735,26.2497560114946));
#206318=CARTESIAN_POINT('Ctrl Pts',(26.635012914052,3.03535273977397,26.2803980287632));
#206319=CARTESIAN_POINT('Ctrl Pts',(26.6242182847486,3.05257545174833,26.3110114748759));
#206320=CARTESIAN_POINT('Ctrl Pts',(26.6118061648572,3.07139626395241,26.3413220130676));
#206321=CARTESIAN_POINT('Ctrl Pts',(26.6020781735321,3.08614706393313,26.3650778787191));
#206322=CARTESIAN_POINT('Ctrl Pts',(26.5913565949537,3.10187850334936,26.3886474840903));
#206323=CARTESIAN_POINT('Ctrl Pts',(26.5796206063711,3.11856138701455,26.411900871588));
#206324=CARTESIAN_POINT('Ctrl Pts',(26.566265532144,3.13754582518954,26.4383622739551));
#206325=CARTESIAN_POINT('Ctrl Pts',(26.5516050280224,3.15776338334172,26.464414054248));
#206326=CARTESIAN_POINT('Ctrl Pts',(26.5356645622679,3.17916208714102,26.4898807346974));
#206327=CARTESIAN_POINT('Ctrl Pts',(26.5276943293907,3.18986143904067,26.5026140749221));
#206328=CARTESIAN_POINT('Ctrl Pts',(26.5194047426176,3.2008559586857,26.5152014332343));
#206329=CARTESIAN_POINT('Ctrl Pts',(26.5108027981219,3.21213915232657,26.5276226458473));
#206330=CARTESIAN_POINT('Ctrl Pts',(26.506501825874,3.21778074914702,26.5338332521538));
#206331=CARTESIAN_POINT('Ctrl Pts',(26.5021227683104,3.22349451659757,26.5400023438572));
#206332=CARTESIAN_POINT('Ctrl Pts',(26.4976667845366,3.22927970395849,26.5461274994523));
#206333=CARTESIAN_POINT('Ctrl Pts',(26.4949094577378,3.23285953121022,26.5499176963038));
#206334=CARTESIAN_POINT('Ctrl Pts',(26.4918248218764,3.23684655069049,26.5540879118333));
#206335=CARTESIAN_POINT('Ctrl Pts',(26.4889655833737,3.24053755577658,26.5578985133077));
#206336=CARTESIAN_POINT('Ctrl Pts',(26.4872041434793,3.2428114072245,26.5602460423621));
#206337=CARTESIAN_POINT('Ctrl Pts',(26.4855284400026,3.24497208508414,26.5624580079584));
#206338=CARTESIAN_POINT('Ctrl Pts',(26.4840692391046,3.24684881480558,26.5643688107954));
#206339=CARTESIAN_POINT('Ctrl Pts',(26.4622848438102,3.2748664936383,26.5928951668222));
#206340=CARTESIAN_POINT('Ctrl Pts',(26.4385109395141,3.30459280098777,26.6205524687532));
#206341=CARTESIAN_POINT('Ctrl Pts',(26.4128543745231,3.33591633349994,26.6470170146906));
#206342=CARTESIAN_POINT('Ctrl Pts',(26.402445104556,3.34862478088398,26.6577540951733));
#206343=CARTESIAN_POINT('Ctrl Pts',(26.3917259858399,3.36159555233199,26.6682949062337));
#206344=CARTESIAN_POINT('Ctrl Pts',(26.3807043760191,3.37481879123813,26.6786182369139));
#206345=CARTESIAN_POINT('Ctrl Pts',(26.3616106469668,3.39772660098402,26.6965022740128));
#206346=CARTESIAN_POINT('Ctrl Pts',(26.3416154580501,3.42139716457143,26.7137359978178));
#206347=CARTESIAN_POINT('Ctrl Pts',(26.3207934568547,3.44580376399015,26.7302180072299));
#206348=CARTESIAN_POINT('Ctrl Pts',(26.310382456257,3.45800706369957,26.738459011936));
#206349=CARTESIAN_POINT('Ctrl Pts',(26.2997651130096,3.47039460064955,26.7465121296383));
#206350=CARTESIAN_POINT('Ctrl Pts',(26.2889527249391,3.48296442763851,26.7543645465119));
#206351=CARTESIAN_POINT('Ctrl Pts',(26.283525959115,3.48927325664772,26.7583056950583));
#206352=CARTESIAN_POINT('Ctrl Pts',(26.2783670446831,3.49526382511226,26.7619726748282));
#206353=CARTESIAN_POINT('Ctrl Pts',(26.2730013821644,3.50148195300756,26.7657060685492));
#206354=CARTESIAN_POINT('Ctrl Pts',(26.2676763999624,3.50765293753314,26.7694111571657));
#206355=CARTESIAN_POINT('Ctrl Pts',(26.262147881917,3.5140480293361,26.7731821319454));
#206356=CARTESIAN_POINT('Ctrl Pts',(26.2559428620012,3.52121972610022,26.7773064587162));
#206357=CARTESIAN_POINT('Ctrl Pts',(26.2333402879679,3.54734354346979,26.7923298434011));
#206358=CARTESIAN_POINT('Ctrl Pts',(26.2106411286694,3.57316808044888,26.8059342183599));
#206359=CARTESIAN_POINT('Ctrl Pts',(26.1880397465529,3.59866401506727,26.8182689042731));
#206360=CARTESIAN_POINT('Ctrl Pts',(26.1857275560921,3.60127232709489,26.8195307803371));
#206361=CARTESIAN_POINT('Ctrl Pts',(26.1834163834875,3.60387723595272,26.8207793419802));
#206362=CARTESIAN_POINT('Ctrl Pts',(26.1811064330702,3.60647873392359,26.8220147311507));
#206363=CARTESIAN_POINT('Ctrl Pts',(26.1686617148806,3.62049414692788,26.8286703156026));
#206364=CARTESIAN_POINT('Ctrl Pts',(26.1562516702355,3.6344103103054,26.8349439532255));
#206365=CARTESIAN_POINT('Ctrl Pts',(26.1439028429542,3.64822684848985,26.8408568504362));
#206366=CARTESIAN_POINT('Ctrl Pts',(26.1377284293135,3.65513511758209,26.8438132990416));
#206367=CARTESIAN_POINT('Ctrl Pts',(26.1315693104194,3.66201850145631,26.8466795120952));
#206368=CARTESIAN_POINT('Ctrl Pts',(26.1254283835571,3.66887709199503,26.8494579254493));
#206369=CARTESIAN_POINT('Ctrl Pts',(26.1223579201261,3.67230638726432,26.8508471321264));
#206370=CARTESIAN_POINT('Ctrl Pts',(26.1192920041298,3.67572948478164,26.8522143858222));
#206371=CARTESIAN_POINT('Ctrl Pts',(26.116230984073,3.67914639931731,26.8535599752223));
#206372=CARTESIAN_POINT('Ctrl Pts',(26.1138090245666,3.68184995188756,26.8546246409151));
#206373=CARTESIAN_POINT('Ctrl Pts',(26.1119277037258,3.68394973878757,26.8554435432602));
#206374=CARTESIAN_POINT('Ctrl Pts',(26.1093112926618,3.68686958192658,26.8565686609787));
#206375=CARTESIAN_POINT('Ctrl Pts',(26.1086209239375,3.68764001452823,26.8568655356154));
#206376=CARTESIAN_POINT('Ctrl Pts',(26.1078793293519,3.68846759431142,26.8571834867446));
#206377=CARTESIAN_POINT('Ctrl Pts',(26.1070629520873,3.68937861033498,26.8575320289049));
#206378=CARTESIAN_POINT('Ctrl Pts',(26.0784033059708,3.72136063381312,26.8697679097974));
#206379=CARTESIAN_POINT('Ctrl Pts',(26.0494313117898,3.75311808082342,26.8803344576995));
#206380=CARTESIAN_POINT('Ctrl Pts',(26.0203619826367,3.78462266128783,26.8893337357422));
#206381=CARTESIAN_POINT('Ctrl Pts',(25.9903431355597,3.81715630450346,26.8986269653845));
#206382=CARTESIAN_POINT('Ctrl Pts',(25.9602205564314,3.84942111211561,26.9062492112775));
#206383=CARTESIAN_POINT('Ctrl Pts',(25.9302220386624,3.88141671418884,26.912268357596));
#206384=CARTESIAN_POINT('Ctrl Pts',(25.9258886040866,3.88603863749071,26.9131378531149));
#206385=CARTESIAN_POINT('Ctrl Pts',(25.921557742584,3.8906549815322,26.9139738180569));
#206386=CARTESIAN_POINT('Ctrl Pts',(25.917230124851,3.8952657802222,26.9147763775744));
#206387=CARTESIAN_POINT('Ctrl Pts',(16.2599186196104,-12.8259414252878,
26.9147526426544));
#206388=CARTESIAN_POINT('Ctrl Pts',(16.2982313804414,-12.834630847751,26.9098079661747));
#206389=CARTESIAN_POINT('Ctrl Pts',(16.3347609588528,-12.8428673128898,
26.9038189900676));
#206390=CARTESIAN_POINT('Ctrl Pts',(16.3693721485028,-12.8506510601149,
26.8971423285059));
#206391=CARTESIAN_POINT('Ctrl Pts',(16.4020924155991,-12.8580095557572,
26.8908304348144));
#206392=CARTESIAN_POINT('Ctrl Pts',(16.433099077286,-12.8649630407353,26.8839042741286));
#206393=CARTESIAN_POINT('Ctrl Pts',(16.4623119249597,-12.8714905829253,
26.8766500185024));
#206394=CARTESIAN_POINT('Ctrl Pts',(16.4932243225954,-12.878397885562,26.8689737235731));
#206395=CARTESIAN_POINT('Ctrl Pts',(16.5221359105849,-12.8848239327087,
26.8609308566981));
#206396=CARTESIAN_POINT('Ctrl Pts',(16.5490412778428,-12.8906837690968,
26.8528136988112));
#206397=CARTESIAN_POINT('Ctrl Pts',(16.5616782635927,-12.8934360329193,
26.8490012101147));
#206398=CARTESIAN_POINT('Ctrl Pts',(16.573872981431,-12.8960630927331,26.8451716815958));
#206399=CARTESIAN_POINT('Ctrl Pts',(16.5856261928047,-12.8985547467537,
26.8413519917987));
#206400=CARTESIAN_POINT('Ctrl Pts',(16.6136966291351,-12.904505615271,26.8322293481363));
#206401=CARTESIAN_POINT('Ctrl Pts',(16.6392134880139,-12.9097766212537,
26.823172897376));
#206402=CARTESIAN_POINT('Ctrl Pts',(16.6621780499384,-12.9144354417354,
26.8145299874803));
#206403=CARTESIAN_POINT('Ctrl Pts',(16.6741627374916,-12.9168667751971,
26.8100194475018));
#206404=CARTESIAN_POINT('Ctrl Pts',(16.6854526788207,-12.9191310233166,
26.8056208390958));
#206405=CARTESIAN_POINT('Ctrl Pts',(16.6960497536883,-12.921235845217,26.8013785238281));
#206406=CARTESIAN_POINT('Ctrl Pts',(16.7115011291054,-12.9243048424427,
26.7951928917873));
#206407=CARTESIAN_POINT('Ctrl Pts',(16.725480806389,-12.9270392953305,26.7893399391418));
#206408=CARTESIAN_POINT('Ctrl Pts',(16.7380040775247,-12.9294744754639,
26.7839394972955));
#206409=CARTESIAN_POINT('Ctrl Pts',(16.7442657130925,-12.9306920655306,
26.7812392763724));
#206410=CARTESIAN_POINT('Ctrl Pts',(16.7501633417596,-12.9318348521384,
26.7786518665306));
#206411=CARTESIAN_POINT('Ctrl Pts',(16.7556992681812,-12.9329071409294,
26.7761902478748));
#206412=CARTESIAN_POINT('Ctrl Pts',(16.7584672313921,-12.9334432853249,
26.7749594385468));
#206413=CARTESIAN_POINT('Ctrl Pts',(16.7611447620699,-12.933961805544,26.7737600599075));
#206414=CARTESIAN_POINT('Ctrl Pts',(16.7637321691555,-12.9344632160702,
26.7725935971068));
#206415=CARTESIAN_POINT('Ctrl Pts',(16.7650258726984,-12.9347139213333,
26.7720103657065));
#206416=CARTESIAN_POINT('Ctrl Pts',(16.7662970448652,-12.9349603491974,
26.7714353621161));
#206417=CARTESIAN_POINT('Ctrl Pts',(16.7675457228306,-12.9352025626209,
26.7708687642345));
#206418=CARTESIAN_POINT('Ctrl Pts',(16.7681700618134,-12.9353236693327,
26.7705854652937));
#206419=CARTESIAN_POINT('Ctrl Pts',(16.7684494161478,-12.9353778807196,
26.7704584673569));
#206420=CARTESIAN_POINT('Ctrl Pts',(16.7688929508141,-12.9354639549588,
26.7702567493136));
#206421=CARTESIAN_POINT('Ctrl Pts',(16.7693364854805,-12.9355500291979,
26.7700550312704));
#206422=CARTESIAN_POINT('Ctrl Pts',(16.7699442998899,-12.9356679555323,
26.7697788053133));
#206423=CARTESIAN_POINT('Ctrl Pts',(16.7712243102281,-12.9359166220613,
26.7691943604164));
#206424=CARTESIAN_POINT('Ctrl Pts',(16.8124355206017,-12.9439226891448,
26.7503775736469));
#206425=CARTESIAN_POINT('Ctrl Pts',(16.8515961938054,-12.9512472115081,
26.730504217406));
#206426=CARTESIAN_POINT('Ctrl Pts',(16.8886172145983,-12.9578974305394,
26.7099078746846));
#206427=CARTESIAN_POINT('Ctrl Pts',(16.9251874931333,-12.9644666811189,
26.6895622987391));
#206428=CARTESIAN_POINT('Ctrl Pts',(16.9596703645098,-12.9703778246612,
26.668511745535));
#206429=CARTESIAN_POINT('Ctrl Pts',(16.9920231549698,-12.9756138456856,
26.6470704169225));
#206430=CARTESIAN_POINT('Ctrl Pts',(17.0166126357633,-12.9795934417756,
26.6307741058283));
#206431=CARTESIAN_POINT('Ctrl Pts',(17.0397802452921,-12.9831737715887,
26.6143889536256));
#206432=CARTESIAN_POINT('Ctrl Pts',(17.0617590901128,-12.98641907225,26.5979150684659));
#206433=CARTESIAN_POINT('Ctrl Pts',(17.0845184965973,-12.9897796272527,
26.5808561260244));
#206434=CARTESIAN_POINT('Ctrl Pts',(17.1060035859021,-12.9927806532127,
26.5637016857798));
#206435=CARTESIAN_POINT('Ctrl Pts',(17.1264503957536,-12.9954948525986,
26.5464004302597));
#206436=CARTESIAN_POINT('Ctrl Pts',(17.1385373621397,-12.9970993296285,
26.5361729328934));
#206437=CARTESIAN_POINT('Ctrl Pts',(17.1502610427048,-12.9986036245998,
26.5258931936694));
#206438=CARTESIAN_POINT('Ctrl Pts',(17.1616658738786,-13.0000235471212,
26.5155433474394));
#206439=CARTESIAN_POINT('Ctrl Pts',(17.1949938375175,-13.0041729400795,
26.4852983316591));
#206440=CARTESIAN_POINT('Ctrl Pts',(17.2260379229262,-13.007587456109,26.4540223353228));
#206441=CARTESIAN_POINT('Ctrl Pts',(17.2546644636862,-13.0102957077705,
26.4219988456937));
#206442=CARTESIAN_POINT('Ctrl Pts',(17.2834670977968,-13.0130206189759,
26.3897783667172));
#206443=CARTESIAN_POINT('Ctrl Pts',(17.3098222656928,-13.0150307585359,
26.3568018106378));
#206444=CARTESIAN_POINT('Ctrl Pts',(17.3336404158116,-13.0163341380233,
26.3233717542707));
#206445=CARTESIAN_POINT('Ctrl Pts',(17.3562254489819,-13.0175700387464,
26.2916724439479));
#206446=CARTESIAN_POINT('Ctrl Pts',(17.3765297795559,-13.0181703905826,
26.2595659488683));
#206447=CARTESIAN_POINT('Ctrl Pts',(17.3945155980194,-13.0181225069449,
26.2273136955102));
#206448=CARTESIAN_POINT('Ctrl Pts',(17.4128085231447,-13.0180738056974,
26.1945107370574));
#206449=CARTESIAN_POINT('Ctrl Pts',(17.4286924761717,-13.0173837673996,
26.1615986130831));
#206450=CARTESIAN_POINT('Ctrl Pts',(17.4422555532574,-13.0161583099746,
26.1288434013952));
#206451=CARTESIAN_POINT('Ctrl Pts',(17.456162096378,-13.0149018195472,26.0952587095967));
#206452=CARTESIAN_POINT('Ctrl Pts',(17.4676288768085,-13.0130825535736,
26.061839669552));
#206453=CARTESIAN_POINT('Ctrl Pts',(17.4767969561686,-13.0107852660164,
26.0288592108129));
#206454=CARTESIAN_POINT('Ctrl Pts',(17.4859650355287,-13.0084879784593,
25.9958787520738));
#206455=CARTESIAN_POINT('Ctrl Pts',(17.492834867596,-13.0057125611734,25.9633374144337));
#206456=CARTESIAN_POINT('Ctrl Pts',(17.4975881747998,-13.0025149292966,
25.9314851272714));
#206457=CARTESIAN_POINT('Origin',(37.9616446578127,3.89356768426822,22.5843118256033));
#206458=CARTESIAN_POINT('',(37.8873111669701,2.91972335211156,22.8649351773031));
#206459=CARTESIAN_POINT('Ctrl Pts',(37.8781652504235,2.92239098260594,22.867160764499));
#206460=CARTESIAN_POINT('Ctrl Pts',(37.9083441607936,2.94721490126945,22.9638289663428));
#206461=CARTESIAN_POINT('Ctrl Pts',(37.9500853202079,2.987406404381,23.0506124110716));
#206462=CARTESIAN_POINT('Ctrl Pts',(38.0419844071022,3.09668794453898,23.2069549446452));
#206463=CARTESIAN_POINT('Ctrl Pts',(38.09143609539,3.16603046059655,23.2750585164704));
#206464=CARTESIAN_POINT('Ctrl Pts',(38.1805811449835,3.3280514605012,23.3892050011866));
#206465=CARTESIAN_POINT('Ctrl Pts',(38.2201291712028,3.42024652433011,23.434301523349));
#206466=CARTESIAN_POINT('Ctrl Pts',(38.2675028990124,3.57920086205681,23.4853989682587));
#206467=CARTESIAN_POINT('Ctrl Pts',(38.2815171562829,3.64108902850404,23.4998251194091));
#206468=CARTESIAN_POINT('Ctrl Pts',(38.2929190547878,3.74599654553904,23.517190113415));
#206469=CARTESIAN_POINT('Ctrl Pts',(38.2943767946367,3.78789724592778,23.5223231020895));
#206470=CARTESIAN_POINT('Ctrl Pts',(38.2910468099879,3.84058606245787,23.5271060312207));
#206471=CARTESIAN_POINT('Ctrl Pts',(38.2900440589851,3.85176696064093,23.5280261772618));
#206472=CARTESIAN_POINT('Ctrl Pts',(38.2881033257132,3.86768679539415,23.5292408872254));
#206473=CARTESIAN_POINT('Ctrl Pts',(38.2874255420234,3.8726467006299,23.5296060611661));
#206474=CARTESIAN_POINT('Ctrl Pts',(38.2861129991779,3.88111355785568,23.5302194932528));
#206475=CARTESIAN_POINT('Ctrl Pts',(38.2855050142076,3.88471025285909,23.5304774521447));
#206476=CARTESIAN_POINT('Ctrl Pts',(38.2848783801755,3.88829394983134,23.5307214687299));
#206477=CARTESIAN_POINT('',(37.5245234130306,2.89383116320977,22.7471982195398));
#206478=CARTESIAN_POINT('Ctrl Pts',(37.8611676093908,3.8935299733312,23.6884211029825));
#206479=CARTESIAN_POINT('Ctrl Pts',(37.8591028912554,3.63275077809504,23.6828508918775));
#206480=CARTESIAN_POINT('Ctrl Pts',(37.8230952554169,3.37362076622398,23.5822034119376));
#206481=CARTESIAN_POINT('Ctrl Pts',(37.6993415773558,3.00377076492635,23.2360685807928));
#206482=CARTESIAN_POINT('Ctrl Pts',(37.6123453635068,2.89529166443902,22.9926784740828));
#206483=CARTESIAN_POINT('Ctrl Pts',(37.5245232684958,2.89391953350075,22.7471977772961));
#206484=CARTESIAN_POINT('',(37.83591575537,2.89712303563149,22.6300007064159));
#206485=CARTESIAN_POINT('Ctrl Pts',(37.8356246880695,2.89358691582103,22.6294400407546));
#206486=CARTESIAN_POINT('Ctrl Pts',(37.7899251556665,2.89359370398054,22.6443887513524));
#206487=CARTESIAN_POINT('Ctrl Pts',(37.7303198461682,2.89360099026863,22.6661350340449));
#206488=CARTESIAN_POINT('Ctrl Pts',(37.6567452647156,2.89361513257646,22.6946813178131));
#206489=CARTESIAN_POINT('Ctrl Pts',(37.6167937516727,2.89362281194867,22.7101821498366));
#206490=CARTESIAN_POINT('Ctrl Pts',(37.5727233081606,2.89363343060378,22.7276880113333));
#206491=CARTESIAN_POINT('Ctrl Pts',(37.5245237528295,2.89365442342159,22.7471992458257));
#206492=CARTESIAN_POINT('Ctrl Pts',(37.8781652502177,2.92239098260917,22.8671607645864));
#206493=CARTESIAN_POINT('Ctrl Pts',(37.867233545719,2.91339901650338,22.8321446494949));
#206494=CARTESIAN_POINT('Ctrl Pts',(37.8578822071186,2.90652079067312,22.796154904933));
#206495=CARTESIAN_POINT('Ctrl Pts',(37.8459316717257,2.89876418441452,22.7363893972426));
#206496=CARTESIAN_POINT('Ctrl Pts',(37.8420955663085,2.89660324631583,22.712951915044));
#206497=CARTESIAN_POINT('Ctrl Pts',(37.8364581217494,2.89390644707596,22.6656628501568));
#206498=CARTESIAN_POINT('Ctrl Pts',(37.8350693588049,2.89358706462631,22.6447515503675));
#206499=CARTESIAN_POINT('Ctrl Pts',(37.8350696132813,2.89358699085928,22.6294965659011));
#206500=CARTESIAN_POINT('Ctrl Pts',(38.1139125039931,3.88365554326214,23.6843418994411));
#206501=CARTESIAN_POINT('Ctrl Pts',(38.1193181842558,4.22356661830435,23.6843419049711));
#206502=CARTESIAN_POINT('Ctrl Pts',(38.1193700236907,4.56352067053473,23.6843419066243));
#206503=CARTESIAN_POINT('Ctrl Pts',(38.1140680094395,4.90343337838752,23.6843419044));
#206504=CARTESIAN_POINT('Ctrl Pts',(38.0311552121028,3.88497165008701,23.71364353622));
#206505=CARTESIAN_POINT('Ctrl Pts',(38.0365470732071,4.22401377157584,23.7136435417359));
#206506=CARTESIAN_POINT('Ctrl Pts',(38.0365987801193,4.56309876038517,23.7136435433849));
#206507=CARTESIAN_POINT('Ctrl Pts',(38.0313103200139,4.90214251051142,23.7136435411664));
#206508=CARTESIAN_POINT('Ctrl Pts',(37.9483490619082,3.88628853391737,23.7428067781561));
#206509=CARTESIAN_POINT('Ctrl Pts',(37.9537270956955,4.22446118883897,23.7428067836578));
#206510=CARTESIAN_POINT('Ctrl Pts',(37.9537786700069,4.56267660114904,23.7428067853025));
#206511=CARTESIAN_POINT('Ctrl Pts',(37.9485037720493,4.9008508805305,23.7428067830897));
#206512=CARTESIAN_POINT('Ctrl Pts',(37.8654942847883,3.88760619107501,23.7718315437629));
#206513=CARTESIAN_POINT('Ctrl Pts',(37.8708584831389,4.22490886884376,23.7718315492505));
#206514=CARTESIAN_POINT('Ctrl Pts',(37.8709099247712,4.56225419400411,23.771831550891));
#206515=CARTESIAN_POINT('Ctrl Pts',(37.8656485969259,4.89955849205458,23.7718315486838));
#206516=CARTESIAN_POINT('',(38.1142207501212,4.89354442902638,23.6843419033615));
#206517=CARTESIAN_POINT('Origin',(5.74151140338294,4.39848095705031,23.6843418522618));
#206518=CARTESIAN_POINT('Origin',(25.171457684378,4.89551812372696,-13.578387180419));
#206519=CARTESIAN_POINT('Origin',(9.51338187514857,9.92951620822097,23.2100229872852));
#206520=CARTESIAN_POINT('',(22.5795871115196,32.5528797640506,23.5311213234928));
#206521=CARTESIAN_POINT('',(22.651987356984,32.6774713977539,23.387005747533));
#206522=CARTESIAN_POINT('Ctrl Pts',(22.5795870815179,32.5528796989509,23.5311212521068));
#206523=CARTESIAN_POINT('Ctrl Pts',(22.6155478197834,32.6151435957977,23.4592271176579));
#206524=CARTESIAN_POINT('Ctrl Pts',(22.6516665228671,32.6776809994085,23.3870171004588));
#206525=CARTESIAN_POINT('Ctrl Pts',(22.2415467502636,31.9675828076485,23.7713122106058));
#206526=CARTESIAN_POINT('Ctrl Pts',(22.3547416795713,32.1635731499521,23.6920413268348));
#206527=CARTESIAN_POINT('Ctrl Pts',(22.4674308367686,32.3586877776841,23.6119644046831));
#206528=CARTESIAN_POINT('Ctrl Pts',(22.5795871343197,32.552879790374,23.531121418356));
#206529=CARTESIAN_POINT('',(22.2386485381189,31.962476239751,23.6884092971727));
#206530=CARTESIAN_POINT('Origin',(9.22628951926576,9.43243220303643,-49.04877997714));
#206531=CARTESIAN_POINT('',(22.6541410497788,32.6819654967741,23.3852286689872));
#206532=CARTESIAN_POINT('Origin',(5.74151140028462,4.39848095370962,24.7211337830558));
#206533=CARTESIAN_POINT('',(27.6327168099218,5.3857346325259,24.2868073882119));
#206534=CARTESIAN_POINT('',(27.6322748117724,3.40453523792149,24.2868768738782));
#206535=CARTESIAN_POINT('Origin',(5.74151140027574,4.39848095353653,24.2870019161614));
#206536=CARTESIAN_POINT('Origin',(29.1199271070253,287.742943328317,29.2174624801093));
#206537=CARTESIAN_POINT('Ctrl Pts',(26.7031719522052,5.3876101276002,24.7210922572306));
#206538=CARTESIAN_POINT('Ctrl Pts',(26.8974110142089,5.38592920753231,24.6303552942445));
#206539=CARTESIAN_POINT('Ctrl Pts',(27.2073081050316,5.38570501595572,24.4855519767709));
#206540=CARTESIAN_POINT('Ctrl Pts',(27.6328883987093,5.38574237040677,24.2866829586527));
#206541=CARTESIAN_POINT('Origin',(5.74151140025457,4.39848095457236,24.3050279604908));
#206542=CARTESIAN_POINT('',(34.3850690956175,3.40116655020736,21.2782172393906));
#206543=CARTESIAN_POINT('',(27.6329113377424,5.38574340537764,24.2867331969947));
#206544=CARTESIAN_POINT('Origin',(39.3778929107751,4.89335173213021,28.3772707327331));
#206545=CARTESIAN_POINT('',(38.858346364908,4.89342732616009,23.2097227461686));
#206546=CARTESIAN_POINT('Ctrl Pts',(38.1142207498087,4.89354442962463,23.6843419024783));
#206547=CARTESIAN_POINT('Ctrl Pts',(38.2542530267732,4.89352307601717,23.6347732559292));
#206548=CARTESIAN_POINT('Ctrl Pts',(38.3883293667755,4.89350263063201,23.5697604820943));
#206549=CARTESIAN_POINT('Ctrl Pts',(38.6396050785811,4.89346431343634,23.4112517996386));
#206550=CARTESIAN_POINT('Ctrl Pts',(38.7560243862408,4.89344656057858,23.3182478784714));
#206551=CARTESIAN_POINT('Ctrl Pts',(38.8610688171361,4.89343054228063,23.2132154147665));
#206552=CARTESIAN_POINT('',(38.2850055953352,4.89614681010622,23.5307381753901));
#206553=CARTESIAN_POINT('Ctrl Pts',(38.8556735176679,4.89343136501205,23.2064863067472));
#206554=CARTESIAN_POINT('Ctrl Pts',(38.7709027150529,4.89344429176855,23.2764951740592));
#206555=CARTESIAN_POINT('Ctrl Pts',(38.6802133949398,4.89345812106932,23.3390167617685));
#206556=CARTESIAN_POINT('Ctrl Pts',(38.4889229654791,4.89348729106879,23.4477418200368));
#206557=CARTESIAN_POINT('Ctrl Pts',(38.3886749643382,4.89350257792205,23.4937178349241));
#206558=CARTESIAN_POINT('Ctrl Pts',(38.285014674745,4.89351838514298,23.5307564116491));
#206559=CARTESIAN_POINT('',(37.8612440562115,4.8936274895101,23.6884473393398));
#206560=CARTESIAN_POINT('',(37.8563949583194,4.8935837456257,23.6839166762648));
#206561=CARTESIAN_POINT('Origin',(11.8437746318091,4.89754978068248,-49.0480678227051));
#206562=CARTESIAN_POINT('Origin',(5.74151139989567,4.39848095855922,25.9314851587364));
#206563=CARTESIAN_POINT('Ctrl Pts',(17.5028947610196,21.7958906540404,25.9314851473549));
#206564=CARTESIAN_POINT('Ctrl Pts',(17.498215601466,21.7989888904749,25.9627118544784));
#206565=CARTESIAN_POINT('Ctrl Pts',(17.4914795276543,21.8017057662288,25.9947856422304));
#206566=CARTESIAN_POINT('Ctrl Pts',(17.4824376518012,21.803974281481,26.0274855273875));
#206567=CARTESIAN_POINT('Ctrl Pts',(17.4735776573473,21.8061971645287,26.0595276396488));
#206568=CARTESIAN_POINT('Ctrl Pts',(17.4625032486696,21.8079896896342,26.0921705598602));
#206569=CARTESIAN_POINT('Ctrl Pts',(17.4490071322898,21.8092649630204,26.1251722810901));
#206570=CARTESIAN_POINT('Ctrl Pts',(17.4370356571931,21.810396170188,26.1544458345137));
#206571=CARTESIAN_POINT('Ctrl Pts',(17.4231588689175,21.8111201350584,26.1840010516238));
#206572=CARTESIAN_POINT('Ctrl Pts',(17.4072545255763,21.8113587582383,26.213649632637));
#206573=CARTESIAN_POINT('Ctrl Pts',(17.4007763400592,21.8114559546578,26.2257261455745));
#206574=CARTESIAN_POINT('Ctrl Pts',(17.3939625549704,21.8114717715595,26.237816383304));
#206575=CARTESIAN_POINT('Ctrl Pts',(17.3868068042167,21.8113994121446,26.2499056931637));
#206576=CARTESIAN_POINT('Ctrl Pts',(17.3686740557426,21.8112160526182,26.2805401328554));
#206577=CARTESIAN_POINT('Ctrl Pts',(17.3483593184957,21.8104774219694,26.3111463671765));
#206578=CARTESIAN_POINT('Ctrl Pts',(17.325852239241,21.8091371614337,26.3414500711499));
#206579=CARTESIAN_POINT('Ctrl Pts',(17.308180031237,21.8080848097404,26.3652440674232));
#206580=CARTESIAN_POINT('Ctrl Pts',(17.2891570774682,21.806661018449,26.3888513520695));
#206581=CARTESIAN_POINT('Ctrl Pts',(17.2687982918618,21.8048329442971,26.4121412565571));
#206582=CARTESIAN_POINT('Ctrl Pts',(17.2456545654262,21.8027548022657,26.4386170586307));
#206583=CARTESIAN_POINT('Ctrl Pts',(17.2207877452014,21.8001618323118,26.4646825706319));
#206584=CARTESIAN_POINT('Ctrl Pts',(17.1942557059267,21.7970500605531,26.4901618929453));
#206585=CARTESIAN_POINT('Ctrl Pts',(17.1809896862893,21.7954941746737,26.502901554102));
#206586=CARTESIAN_POINT('Ctrl Pts',(17.1673077843221,21.7938090818155,26.5154949617168));
#206587=CARTESIAN_POINT('Ctrl Pts',(17.153219144175,21.7919975995209,26.5279219041996));
#206588=CARTESIAN_POINT('Ctrl Pts',(17.1461748241015,21.7910918583736,26.534135375441));
#206589=CARTESIAN_POINT('Ctrl Pts',(17.1390288196864,21.7901545245162,26.5403072522901));
#206590=CARTESIAN_POINT('Ctrl Pts',(17.1317823636848,21.7891862280299,26.5464351075059));
#206591=CARTESIAN_POINT('Ctrl Pts',(17.1273411062087,21.7885927718622,26.5501907892879));
#206592=CARTESIAN_POINT('Ctrl Pts',(17.1223743475052,21.7879181750449,26.5543348045155));
#206593=CARTESIAN_POINT('Ctrl Pts',(17.1177770485752,21.7872910378699,26.5581196994619));
#206594=CARTESIAN_POINT('Ctrl Pts',(17.1148732907431,21.7868949238666,26.5605103245902));
#206595=CARTESIAN_POINT('Ctrl Pts',(17.1121177728956,21.7865174872185,26.5627586292421));
#206596=CARTESIAN_POINT('Ctrl Pts',(17.1097428518381,21.7861891228094,26.5646842556107));
#206597=CARTESIAN_POINT('Ctrl Pts',(17.0761072785974,21.781538557648,26.5919565502204));
#206598=CARTESIAN_POINT('Ctrl Pts',(17.0401082861111,21.7760881654671,26.6185171024528));
#206599=CARTESIAN_POINT('Ctrl Pts',(17.0018584399616,21.7698550531231,26.6440495287884));
#206600=CARTESIAN_POINT('Ctrl Pts',(16.9842957082723,21.7669930682864,26.6557729524947));
#206601=CARTESIAN_POINT('Ctrl Pts',(16.9662590771311,21.7639657479211,26.6672796639923));
#206602=CARTESIAN_POINT('Ctrl Pts',(16.9477627538348,21.7607731640665,26.6785395186369));
#206603=CARTESIAN_POINT('Ctrl Pts',(16.9183730352543,21.7557003104225,26.6964308559564));
#206604=CARTESIAN_POINT('Ctrl Pts',(16.8878218977492,21.7502184128038,26.7137010510317));
#206605=CARTESIAN_POINT('Ctrl Pts',(16.8561671135704,21.7443728651371,26.7302375839025));
#206606=CARTESIAN_POINT('Ctrl Pts',(16.840339721481,21.7414500913037,26.738505850338));
#206607=CARTESIAN_POINT('Ctrl Pts',(16.8242364453827,21.7384368514426,26.7465907471869));
#206608=CARTESIAN_POINT('Ctrl Pts',(16.8078645258912,21.7353413916857,26.754478111243));
#206609=CARTESIAN_POINT('Ctrl Pts',(16.7996785661455,21.7337936618072,26.7584217932711));
#206610=CARTESIAN_POINT('Ctrl Pts',(16.7914254380004,21.7322253807143,26.7623160898735));
#206611=CARTESIAN_POINT('Ctrl Pts',(16.7831060491353,21.7306377587383,26.7661591902062));
#206612=CARTESIAN_POINT('Ctrl Pts',(16.7779061613213,21.7296454435213,26.7685612525345));
#206613=CARTESIAN_POINT('Ctrl Pts',(16.7720178587747,21.728517397726,26.7712440599722));
#206614=CARTESIAN_POINT('Ctrl Pts',(16.7666823643435,21.7274943581344,26.7736404119201));
#206615=CARTESIAN_POINT('Ctrl Pts',(16.7634815105788,21.726880619301,26.7750780241702));
#206616=CARTESIAN_POINT('Ctrl Pts',(16.7604801489035,21.7263046251301,26.7764136758622));
#206617=CARTESIAN_POINT('Ctrl Pts',(16.7579499799903,21.7258180934166,26.7775330619377));
#206618=CARTESIAN_POINT('Ctrl Pts',(16.7382165428497,21.7220235076345,26.7862634414158));
#206619=CARTESIAN_POINT('Ctrl Pts',(16.7159280803427,21.7176797760431,26.7956798648959));
#206620=CARTESIAN_POINT('Ctrl Pts',(16.6910557346719,21.7127065288279,26.8054543924427));
#206621=CARTESIAN_POINT('Ctrl Pts',(16.6819084333115,21.7108775179409,26.8090491699643));
#206622=CARTESIAN_POINT('Ctrl Pts',(16.6724117625029,21.7089632012539,26.812691910724));
#206623=CARTESIAN_POINT('Ctrl Pts',(16.6625648533015,21.7069589481504,26.8163647466254));
#206624=CARTESIAN_POINT('Ctrl Pts',(16.6442540771404,21.703231948216,26.8231945522722));
#206625=CARTESIAN_POINT('Ctrl Pts',(16.6247328099346,21.6991960656801,26.8301285694713));
#206626=CARTESIAN_POINT('Ctrl Pts',(16.6040050884374,21.6948354502536,26.8370429406213));
#206627=CARTESIAN_POINT('Ctrl Pts',(16.5936412276888,21.6926551425404,26.8405001261962));
#206628=CARTESIAN_POINT('Ctrl Pts',(16.5829757238815,21.6903936479473,26.8439523050863));
#206629=CARTESIAN_POINT('Ctrl Pts',(16.5720101893935,21.6880503122959,26.8473829898221));
#206630=CARTESIAN_POINT('Ctrl Pts',(16.5665274221495,21.6868786444702,26.84909833219));
#206631=CARTESIAN_POINT('Ctrl Pts',(16.5609696448964,21.6856865165739,26.8508082957496));
#206632=CARTESIAN_POINT('Ctrl Pts',(16.5553370884205,21.6844739060019,26.8525107711365));
#206633=CARTESIAN_POINT('Ctrl Pts',(16.5525208101825,21.6838676007159,26.8533620088299));
#206634=CARTESIAN_POINT('Ctrl Pts',(16.5496858370138,21.683256174755,26.8542113741201));
#206635=CARTESIAN_POINT('Ctrl Pts',(16.5468322015382,21.6826396306401,26.8550585995671));
#206636=CARTESIAN_POINT('Ctrl Pts',(16.5454053838004,21.6823313585826,26.8554822122907));
#206637=CARTESIAN_POINT('Ctrl Pts',(16.543973900478,21.6820218069865,26.8559052900304));
#206638=CARTESIAN_POINT('Ctrl Pts',(16.5425377559081,21.6817109765468,26.8563277991098));
#206639=CARTESIAN_POINT('Ctrl Pts',(16.5411016113381,21.6814001461072,26.8567503081892));
#206640=CARTESIAN_POINT('Ctrl Pts',(16.540896273648,21.6813558956612,26.8568121219704));
#206641=CARTESIAN_POINT('Ctrl Pts',(16.5382153428541,21.6807746495096,26.8575935865645));
#206642=CARTESIAN_POINT('Ctrl Pts',(16.5130513947733,21.6753189145037,26.8649286265135));
#206643=CARTESIAN_POINT('Ctrl Pts',(16.4895961702832,21.6701523045146,26.8711758767326));
#206644=CARTESIAN_POINT('Ctrl Pts',(16.4678872231425,21.665306652118,26.8765701235815));
#206645=CARTESIAN_POINT('Ctrl Pts',(16.4456381070542,21.6603404286528,26.8820985918012));
#206646=CARTESIAN_POINT('Ctrl Pts',(16.425222688155,21.6557116586842,26.8867311893675));
#206647=CARTESIAN_POINT('Ctrl Pts',(16.4066501268337,21.6514616685648,26.8906751736744));
#206648=CARTESIAN_POINT('Ctrl Pts',(16.387415919867,21.6470602729711,26.8947596620291));
#206649=CARTESIAN_POINT('Ctrl Pts',(16.3701577221345,21.643065403965,26.8981056800936));
#206650=CARTESIAN_POINT('Ctrl Pts',(16.354860767579,21.6395257359761,26.9008936292036));
#206651=CARTESIAN_POINT('Ctrl Pts',(16.3502062521311,21.6384486954923,26.9017419387252));
#206652=CARTESIAN_POINT('Ctrl Pts',(16.3457331759654,21.6374138030135,26.9025382378617));
#206653=CARTESIAN_POINT('Ctrl Pts',(16.3414407870597,21.6364224234828,26.9032867304963));
#206654=CARTESIAN_POINT('Ctrl Pts',(16.326547933656,21.6329827374845,26.9058836972034));
#206655=CARTESIAN_POINT('Ctrl Pts',(16.3138372977162,21.6300367890711,26.9079121233165));
#206656=CARTESIAN_POINT('Ctrl Pts',(16.3033012012023,21.627600913133,26.9095161993077));
#206657=CARTESIAN_POINT('Ctrl Pts',(16.2925996495832,21.6251267850671,26.9111454651368));
#206658=CARTESIAN_POINT('Ctrl Pts',(16.2841411207254,21.6231790588401,26.912336944607));
#206659=CARTESIAN_POINT('Ctrl Pts',(16.2779060567514,21.6217699521476,26.9131892918492));
#206660=CARTESIAN_POINT('Ctrl Pts',(16.2746088655123,21.6210247963223,26.9136400252933));
#206661=CARTESIAN_POINT('Ctrl Pts',(16.2719332974999,21.620430162231,26.9139950477454));
#206662=CARTESIAN_POINT('Ctrl Pts',(16.2698756153865,21.6199870986391,26.9142631957282));
#206663=CARTESIAN_POINT('Ctrl Pts',(16.2679996408181,21.6195831606229,26.9145076643917));
#206664=CARTESIAN_POINT('Ctrl Pts',(16.2666390796243,21.6193041357187,26.914679865728));
#206665=CARTESIAN_POINT('Ctrl Pts',(16.2657935254954,21.6191488261713,26.914783720444));
#206666=CARTESIAN_POINT('Ctrl Pts',(25.9174473041079,4.89570648203692,26.9147628054913));
#206667=CARTESIAN_POINT('Ctrl Pts',(25.9256093114398,4.90439229296482,26.9132482020123));
#206668=CARTESIAN_POINT('Ctrl Pts',(25.9352542295568,4.91463410698284,26.9113462273469));
#206669=CARTESIAN_POINT('Ctrl Pts',(25.9463717451523,4.92647197203313,26.9089080757311));
#206670=CARTESIAN_POINT('Ctrl Pts',(25.9571887800508,4.93798988700918,26.9065358217065));
#206671=CARTESIAN_POINT('Ctrl Pts',(25.9693999024238,4.95101922492231,26.9036559716985));
#206672=CARTESIAN_POINT('Ctrl Pts',(25.9829864113937,4.96558424047425,26.9000843948415));
#206673=CARTESIAN_POINT('Ctrl Pts',(25.9857914755631,4.96859132664645,26.8993470087851));
#206674=CARTESIAN_POINT('Ctrl Pts',(25.9886551337975,4.97166381293612,26.8985799740099));
#206675=CARTESIAN_POINT('Ctrl Pts',(25.9915771699858,4.97480181119312,26.8977814126523));
#206676=CARTESIAN_POINT('Ctrl Pts',(26.004973240332,4.9891879593063,26.8941204093544));
#206677=CARTESIAN_POINT('Ctrl Pts',(26.0195965031289,5.0049566703938,26.8898001078103));
#206678=CARTESIAN_POINT('Ctrl Pts',(26.0354093885968,5.02212559531773,26.8846132469587));
#206679=CARTESIAN_POINT('Ctrl Pts',(26.0382596043991,5.02522023236081,26.8836783339225));
#206680=CARTESIAN_POINT('Ctrl Pts',(26.0411484454809,5.02836029465651,26.8827151504687));
#206681=CARTESIAN_POINT('Ctrl Pts',(26.0440756596235,5.03154579205338,26.8817223274737));
#206682=CARTESIAN_POINT('Ctrl Pts',(26.0536593013148,5.04197504805319,26.8784718444606));
#206683=CARTESIAN_POINT('Ctrl Pts',(26.0636537145735,5.05289239140544,26.8749041540284));
#206684=CARTESIAN_POINT('Ctrl Pts',(26.0740437999185,5.06430063824765,26.8709674595105));
#206685=CARTESIAN_POINT('Ctrl Pts',(26.0792388425911,5.0700047616688,26.8689991122515));
#206686=CARTESIAN_POINT('Ctrl Pts',(26.0845327838275,5.07583158717289,26.8669384105513));
#206687=CARTESIAN_POINT('Ctrl Pts',(26.0899230600798,5.08178140694417,26.8647783030683));
#206688=CARTESIAN_POINT('Ctrl Pts',(26.0926181982058,5.08475631682973,26.8636982493268));
#206689=CARTESIAN_POINT('Ctrl Pts',(26.0953374187206,5.08776197338668,26.8625933368954));
#206690=CARTESIAN_POINT('Ctrl Pts',(26.0980803682467,5.09079840276141,26.8614626438244));
#206691=CARTESIAN_POINT('Ctrl Pts',(26.1004592026061,5.09343175873736,26.8604820455664));
#206692=CARTESIAN_POINT('Ctrl Pts',(26.1034287091355,5.09672430209755,26.8592405957031));
#206693=CARTESIAN_POINT('Ctrl Pts',(26.1054982425398,5.09902116038046,26.8583656442169));
#206694=CARTESIAN_POINT('Ctrl Pts',(26.1058150147008,5.0993727279175,26.8582317201776));
#206695=CARTESIAN_POINT('Ctrl Pts',(26.1061107208766,5.09970098858032,26.8581064825141));
#206696=CARTESIAN_POINT('Ctrl Pts',(26.1063800330119,5.1000000270434,26.8579922719053));
#206697=CARTESIAN_POINT('Ctrl Pts',(26.1278953904594,5.12389022202195,26.8488679817205));
#206698=CARTESIAN_POINT('Ctrl Pts',(26.1476515692039,5.14601392743112,26.8395129609965));
#206699=CARTESIAN_POINT('Ctrl Pts',(26.1656719892524,5.16633166975859,26.8302910940658));
#206700=CARTESIAN_POINT('Ctrl Pts',(26.1748391958362,5.17666755209269,26.8255998183345));
#206701=CARTESIAN_POINT('Ctrl Pts',(26.1835571267454,5.18653671817659,26.8209424290508));
#206702=CARTESIAN_POINT('Ctrl Pts',(26.1918282605335,5.19593725545646,26.8163629248308));
#206703=CARTESIAN_POINT('Ctrl Pts',(26.204093310699,5.20987706882118,26.8095720965803));
#206704=CARTESIAN_POINT('Ctrl Pts',(26.2153812129055,5.22278409996213,26.8029528567206));
#206705=CARTESIAN_POINT('Ctrl Pts',(26.2257220708097,5.23465143994308,26.7966350487114));
#206706=CARTESIAN_POINT('Ctrl Pts',(26.2308924997618,5.24058510993362,26.7934761447067));
#206707=CARTESIAN_POINT('Ctrl Pts',(26.2358263195088,5.24625893117046,26.790392353894));
#206708=CARTESIAN_POINT('Ctrl Pts',(26.2405279620698,5.2516724700787,26.7873983575025));
#206709=CARTESIAN_POINT('Ctrl Pts',(26.2434896562449,5.25508260737498,26.7855123566937));
#206710=CARTESIAN_POINT('Ctrl Pts',(26.2458574927429,5.25780977933137,26.7839866939966));
#206711=CARTESIAN_POINT('Ctrl Pts',(26.2485812812639,5.26095037454046,26.7822135593949));
#206712=CARTESIAN_POINT('Ctrl Pts',(26.2501814638488,5.26279542444836,26.78117187092));
#206713=CARTESIAN_POINT('Ctrl Pts',(26.2519043630541,5.26478290511181,26.7800440869649));
#206714=CARTESIAN_POINT('Ctrl Pts',(26.2539410426487,5.26713207159584,26.7786993333218));
#206715=CARTESIAN_POINT('Ctrl Pts',(26.2861465716401,5.30427888129016,26.7574350644815));
#206716=CARTESIAN_POINT('Ctrl Pts',(26.3170566519363,5.34014160875828,26.7342854582438));
#206717=CARTESIAN_POINT('Ctrl Pts',(26.3463579384595,5.37466695968136,26.7094760353917));
#206718=CARTESIAN_POINT('Ctrl Pts',(26.3571140000831,5.38734069678199,26.700368869369));
#206719=CARTESIAN_POINT('Ctrl Pts',(26.3676532039615,5.39983427412968,26.6910375274768));
#206720=CARTESIAN_POINT('Ctrl Pts',(26.3779598186135,5.41214505404606,26.6814914488314));
#206721=CARTESIAN_POINT('Ctrl Pts',(26.3971515853484,5.43506874183838,26.6637158628821));
#206722=CARTESIAN_POINT('Ctrl Pts',(26.4155401144262,5.45735380436852,26.6451976203101));
#206723=CARTESIAN_POINT('Ctrl Pts',(26.4330485784511,5.47895446612311,26.6260097806179));
#206724=CARTESIAN_POINT('Ctrl Pts',(26.4418028104636,5.48975479700047,26.6164158607717));
#206725=CARTESIAN_POINT('Ctrl Pts',(26.4503373294589,5.50038373148229,26.6066546918863));
#206726=CARTESIAN_POINT('Ctrl Pts',(26.4586445163904,5.51083400990386,26.5967366294981));
#206727=CARTESIAN_POINT('Ctrl Pts',(26.4627981098562,5.51605914911463,26.591777598304));
#206728=CARTESIAN_POINT('Ctrl Pts',(26.4668948731566,5.52123961482459,26.5867793590913));
#206729=CARTESIAN_POINT('Ctrl Pts',(26.470934016903,5.52637441975107,26.581743305497));
#206730=CARTESIAN_POINT('Ctrl Pts',(26.4734203965372,5.52953525660081,26.5786432571006));
#206731=CARTESIAN_POINT('Ctrl Pts',(26.4755601654455,5.53225835579737,26.5759453043913));
#206732=CARTESIAN_POINT('Ctrl Pts',(26.4779533808406,5.53532177568639,26.5728829893795));
#206733=CARTESIAN_POINT('Ctrl Pts',(26.4794479631349,5.53723490608635,26.5709705489843));
#206734=CARTESIAN_POINT('Ctrl Pts',(26.4810412709357,5.53928029878653,26.5689154239321));
#206735=CARTESIAN_POINT('Ctrl Pts',(26.4828778249834,5.54164084111511,26.5665231672891));
#206736=CARTESIAN_POINT('Ctrl Pts',(26.5036825322743,5.56838135128665,26.539423393513));
#206737=CARTESIAN_POINT('Ctrl Pts',(26.5226756245066,5.59349853867523,26.5115987416001));
#206738=CARTESIAN_POINT('Ctrl Pts',(26.5399534706914,5.61694184648572,26.4833392152494));
#206739=CARTESIAN_POINT('Ctrl Pts',(26.5574857323174,5.64073035585866,26.4546635687534));
#206740=CARTESIAN_POINT('Ctrl Pts',(26.5732520085635,5.66279542831253,26.4255407684466));
#206741=CARTESIAN_POINT('Ctrl Pts',(26.587353546205,5.68313791324249,26.396268652074));
#206742=CARTESIAN_POINT('Ctrl Pts',(26.5956472849966,5.69510222952268,26.3790524240823));
#206743=CARTESIAN_POINT('Ctrl Pts',(26.6033651664626,5.70647168681822,26.3617843969001));
#206744=CARTESIAN_POINT('Ctrl Pts',(26.6105275754631,5.71725458313398,26.3445230884353));
#206745=CARTESIAN_POINT('Ctrl Pts',(26.6232792462701,5.73645202692066,26.3137917348887));
#206746=CARTESIAN_POINT('Ctrl Pts',(26.6342690308568,5.75379433232036,26.2830755580116));
#206747=CARTESIAN_POINT('Ctrl Pts',(26.6436019589492,5.76938418056163,26.252649776751));
#206748=CARTESIAN_POINT('Ctrl Pts',(26.6534937740424,5.78590760114373,26.220401997778));
#206749=CARTESIAN_POINT('Ctrl Pts',(26.6617400135179,5.80086007272898,26.1877030286902));
#206750=CARTESIAN_POINT('Ctrl Pts',(26.668379472238,5.8141668216808,26.1548049479015));
#206751=CARTESIAN_POINT('Ctrl Pts',(26.6750295773033,5.82749490795076,26.1218541151732));
#206752=CARTESIAN_POINT('Ctrl Pts',(26.680067896921,5.83917188634587,26.088704209599));
#206753=CARTESIAN_POINT('Ctrl Pts',(26.6835361190816,5.84917414955955,26.0556172680884));
#206754=CARTESIAN_POINT('Ctrl Pts',(26.6870197397611,5.85922082170444,26.0223834242541));
#206755=CARTESIAN_POINT('Ctrl Pts',(26.6889194453135,5.86757790806659,25.9892137829149));
#206756=CARTESIAN_POINT('Ctrl Pts',(26.6892778837253,5.87427399527911,25.9563724532991));
#206757=CARTESIAN_POINT('Ctrl Pts',(26.6893686705615,5.87597000930397,25.9480542588289));
#206758=CARTESIAN_POINT('Ctrl Pts',(26.6893605759818,5.87755972427536,25.9397570907924));
#206759=CARTESIAN_POINT('Ctrl Pts',(26.6892542788381,5.87904412559983,25.9314851472802));
#206760=CARTESIAN_POINT('Ctrl Pts',(21.0942203060826,28.9508331292636,20.8215240187656));
#206761=CARTESIAN_POINT('Ctrl Pts',(20.5201274053239,29.3098162983003,20.8215240186349));
#206762=CARTESIAN_POINT('Ctrl Pts',(19.9338017645539,29.6484515258362,20.8215240185127));
#206763=CARTESIAN_POINT('Ctrl Pts',(19.3359642870588,29.9663224506705,20.8215240183988));
#206764=CARTESIAN_POINT('Ctrl Pts',(21.0942203059565,28.9508331291431,21.0248393157677));
#206765=CARTESIAN_POINT('Ctrl Pts',(20.5201274052024,29.3098162981759,21.0248393156373));
#206766=CARTESIAN_POINT('Ctrl Pts',(19.9338017644373,29.6484515257094,21.0248393155149));
#206767=CARTESIAN_POINT('Ctrl Pts',(19.335964286947,29.9663224505414,21.024839315401));
#206768=CARTESIAN_POINT('Ctrl Pts',(21.0355362281555,28.8569844049275,21.1953847259612));
#206769=CARTESIAN_POINT('Ctrl Pts',(20.4636377357408,29.2145953994242,21.1953847258312));
#206770=CARTESIAN_POINT('Ctrl Pts',(19.8795532616473,29.5519362302385,21.1953847257094));
#206771=CARTESIAN_POINT('Ctrl Pts',(19.284000953586,29.8685921276636,21.195384725596));
#206772=CARTESIAN_POINT('Ctrl Pts',(20.9370851632275,28.699539537561,21.2781837204228));
#206773=CARTESIAN_POINT('Ctrl Pts',(20.3688681095606,29.0548485099524,21.2781837202935));
#206774=CARTESIAN_POINT('Ctrl Pts',(19.7885435181096,29.390017802246,21.2781837201726));
#206775=CARTESIAN_POINT('Ctrl Pts',(19.1968249137076,29.7046353147029,21.2781837200598));
#206776=CARTESIAN_POINT('',(21.0668758142423,28.9679092214531,20.8215240428164));
#206777=CARTESIAN_POINT('',(20.9269894501891,28.7058716645571,21.2782176048321));
#206778=CARTESIAN_POINT('Ctrl Pts',(21.066874573452,28.9679072321861,20.8215240423803));
#206779=CARTESIAN_POINT('Ctrl Pts',(21.0668720921731,28.9679049013964,20.8392102644828));
#206780=CARTESIAN_POINT('Ctrl Pts',(21.0664488972203,28.9670591977274,20.8576322263146));
#206781=CARTESIAN_POINT('Ctrl Pts',(21.0654893250983,28.9651792443744,20.8766195052115));
#206782=CARTESIAN_POINT('Ctrl Pts',(21.0645297529762,28.9632992910213,20.8956067841085));
#206783=CARTESIAN_POINT('Ctrl Pts',(21.0630336787211,28.9603848536836,20.9151595862076));
#206784=CARTESIAN_POINT('Ctrl Pts',(21.0608894485878,28.9562525006437,20.9350549755655));
#206785=CARTESIAN_POINT('Ctrl Pts',(21.0588310786013,28.9522856169874,20.9541537055428));
#206786=CARTESIAN_POINT('Ctrl Pts',(21.056174748403,28.9471951583032,20.973567670052));
#206787=CARTESIAN_POINT('Ctrl Pts',(21.0528504386166,28.9408719344643,20.9930604080659));
#206788=CARTESIAN_POINT('Ctrl Pts',(21.0495394472577,28.9345740438237,21.0124750508851));
#206789=CARTESIAN_POINT('Ctrl Pts',(21.0455657461336,28.9270531115176,21.0319677754633));
#206790=CARTESIAN_POINT('Ctrl Pts',(21.0408735272156,28.9182260501182,21.0512613908106));
#206791=CARTESIAN_POINT('Ctrl Pts',(21.0391375018335,28.9149602172775,21.0583996353255));
#206792=CARTESIAN_POINT('Ctrl Pts',(21.0373032594837,28.9115158496965,21.0655102000634));
#206793=CARTESIAN_POINT('Ctrl Pts',(21.0353684670117,28.907889654316,21.0725775666752));
#206794=CARTESIAN_POINT('Ctrl Pts',(21.0340439947482,28.9054073233823,21.0774155692974));
#206795=CARTESIAN_POINT('Ctrl Pts',(21.0326723005417,28.9028404126011,21.0822324741361));
#206796=CARTESIAN_POINT('Ctrl Pts',(21.0312534536068,28.9001885959149,21.0870219410258));
#206797=CARTESIAN_POINT('Ctrl Pts',(21.026234320385,28.8908078650546,21.1039645525161));
#206798=CARTESIAN_POINT('Ctrl Pts',(21.0206231825771,28.8803610098608,21.1205635285999));
#206799=CARTESIAN_POINT('Ctrl Pts',(21.0144580041745,28.8688985514959,21.1365643992558));
#206800=CARTESIAN_POINT('Ctrl Pts',(21.0081646961222,28.8571978711884,21.1528978127546));
#206801=CARTESIAN_POINT('Ctrl Pts',(21.0012942049353,28.8444391630874,21.1686071485042));
#206802=CARTESIAN_POINT('Ctrl Pts',(20.993912163721,28.8307233371778,21.1834319727633));
#206803=CARTESIAN_POINT('Ctrl Pts',(20.9893410983923,28.822230301925,21.1926117156295));
#206804=CARTESIAN_POINT('Ctrl Pts',(20.9845743862948,28.8133712075544,21.2014525618991));
#206805=CARTESIAN_POINT('Ctrl Pts',(20.9796318827533,28.8041780113929,21.2098968681458));
#206806=CARTESIAN_POINT('Ctrl Pts',(20.9716211765165,28.789277871573,21.2235832228744));
#206807=CARTESIAN_POINT('Ctrl Pts',(20.963147856153,28.7734985200854,21.2362255746316));
#206808=CARTESIAN_POINT('Ctrl Pts',(20.9543303916072,28.7570399746905,21.2476543559644));
#206809=CARTESIAN_POINT('Ctrl Pts',(20.9455129270615,28.7405814292956,21.2590831372971));
#206810=CARTESIAN_POINT('Ctrl Pts',(20.9363517974535,28.7234445807255,21.2692977711687));
#206811=CARTESIAN_POINT('Ctrl Pts',(20.9269788617909,28.7058547149652,21.2781728045415));
#206812=CARTESIAN_POINT('',(19.2073540896528,29.6990527285216,21.2782193658306));
#206813=CARTESIAN_POINT('Origin',(5.74151140019318,4.39848095239626,21.2781851182088));
#206814=CARTESIAN_POINT('',(19.364373154397,29.951196407296,20.8215236090803));
#206815=CARTESIAN_POINT('Ctrl Pts',(19.3643733823292,29.9511970426602,20.8215240184043));
#206816=CARTESIAN_POINT('Ctrl Pts',(19.364375147735,29.9511961014503,20.8463830648559));
#206817=CARTESIAN_POINT('Ctrl Pts',(19.3633911526004,29.9496146742786,20.8712562430456));
#206818=CARTESIAN_POINT('Ctrl Pts',(19.3614348905026,29.9464688908135,20.8958463085107));
#206819=CARTESIAN_POINT('Ctrl Pts',(19.3593973119892,29.943192345813,20.9214585151211));
#206820=CARTESIAN_POINT('Ctrl Pts',(19.3563052990181,29.9382193288452,20.9467631850165));
#206821=CARTESIAN_POINT('Ctrl Pts',(19.352198835977,29.931613814858,20.971453511666));
#206822=CARTESIAN_POINT('Ctrl Pts',(19.3478286291156,29.9245840517114,20.9977296120111));
#206823=CARTESIAN_POINT('Ctrl Pts',(19.3423096617115,29.9157056996756,21.023309949712));
#206824=CARTESIAN_POINT('Ctrl Pts',(19.3357131998405,29.9050984463501,21.0478602714782));
#206825=CARTESIAN_POINT('Ctrl Pts',(19.3314802134235,29.8982917126607,21.0636143500436));
#206826=CARTESIAN_POINT('Ctrl Pts',(19.326803957883,29.8907738301301,21.0789450181627));
#206827=CARTESIAN_POINT('Ctrl Pts',(19.3217076019899,29.8825844364501,21.0937703393863));
#206828=CARTESIAN_POINT('Ctrl Pts',(19.3137889798753,29.8698599102866,21.1168056451933));
#206829=CARTESIAN_POINT('Ctrl Pts',(19.3048640179296,29.855528228818,21.1385917245288));
#206830=CARTESIAN_POINT('Ctrl Pts',(19.295051604263,29.8397744408836,21.1588514617904));
#206831=CARTESIAN_POINT('Ctrl Pts',(19.2856099885329,29.8246159674415,21.1783456107851));
#206832=CARTESIAN_POINT('Ctrl Pts',(19.275346570972,29.8081405285841,21.1964266435981));
#206833=CARTESIAN_POINT('Ctrl Pts',(19.2643860104398,29.7905481810113,21.2128713525261));
#206834=CARTESIAN_POINT('Ctrl Pts',(19.254126707425,29.7740813932078,21.2282639276948));
#206835=CARTESIAN_POINT('Ctrl Pts',(19.243256614119,29.7566360324724,21.2422225030063));
#206836=CARTESIAN_POINT('Ctrl Pts',(19.2318957784392,29.7384098264905,21.254587646563));
#206837=CARTESIAN_POINT('Ctrl Pts',(19.2239378123155,29.7256428493193,21.2632491038988));
#206838=CARTESIAN_POINT('Ctrl Pts',(19.2157394377586,29.7124934592113,21.2711291295277));
#206839=CARTESIAN_POINT('Ctrl Pts',(19.207347466512,29.6990401506517,21.278182737177));
#206840=CARTESIAN_POINT('Origin',(5.74151140368755,4.39848094274979,20.8215240273447));
#206841=CARTESIAN_POINT('Ctrl Pts',(19.3281174016021,-21.1735311910931,
20.8215240375516));
#206842=CARTESIAN_POINT('Ctrl Pts',(19.9260511645056,-20.8558444011649,
20.8215240374135));
#206843=CARTESIAN_POINT('Ctrl Pts',(20.5124795116116,-20.5173898620836,
20.8215240372675));
#206844=CARTESIAN_POINT('Ctrl Pts',(21.0866814163294,-20.1585837111708,
20.8215240371135));
#206845=CARTESIAN_POINT('Ctrl Pts',(19.3281174017095,-21.1735311911988,
21.0248407505983));
#206846=CARTESIAN_POINT('Ctrl Pts',(19.9260511646175,-20.8558444012684,
21.0248407504602));
#206847=CARTESIAN_POINT('Ctrl Pts',(20.5124795117276,-20.5173898621845,
21.0248407503141));
#206848=CARTESIAN_POINT('Ctrl Pts',(21.0866814164497,-20.1585837112691,
21.0248407501603));
#206849=CARTESIAN_POINT('Ctrl Pts',(19.2761834167318,-21.0757837113837,
21.1953868651885));
#206850=CARTESIAN_POINT('Ctrl Pts',(19.8718316137623,-20.759311260118,21.1953868650509));
#206851=CARTESIAN_POINT('Ctrl Pts',(20.4560183737557,-20.4221504431703,
21.1953868649054));
#206852=CARTESIAN_POINT('Ctrl Pts',(21.0280254262024,-20.0647158072053,
21.1953868647521));
#206853=CARTESIAN_POINT('Ctrl Pts',(19.189056891542,-20.9117986395486,21.2781851177945));
#206854=CARTESIAN_POINT('Ctrl Pts',(19.7808707320708,-20.5973634112723,
21.2781851176579));
#206855=CARTESIAN_POINT('Ctrl Pts',(20.3612969160858,-20.2623729941973,
21.2781851175133));
#206856=CARTESIAN_POINT('Ctrl Pts',(20.9296217967881,-19.9072392664317,
21.2781851173611));
#206857=CARTESIAN_POINT('',(21.0593814418841,-20.1756217789946,20.8215240412196));
#206858=CARTESIAN_POINT('Ctrl Pts',(20.9195165835054,-19.9135570171839,
21.2781827930362));
#206859=CARTESIAN_POINT('Ctrl Pts',(20.9278995988976,-19.9293003096575,
21.270248496448));
#206860=CARTESIAN_POINT('Ctrl Pts',(20.9361229146485,-19.9446852980269,
21.2612358666013));
#206861=CARTESIAN_POINT('Ctrl Pts',(20.9440837416495,-19.9595463929663,
21.2512278107539));
#206862=CARTESIAN_POINT('Ctrl Pts',(20.9520367113925,-19.9743928201511,
21.2412296327594));
#206863=CARTESIAN_POINT('Ctrl Pts',(20.959727217819,-19.9887155939301,21.2302385049244));
#206864=CARTESIAN_POINT('Ctrl Pts',(20.9670662175659,-20.0023710683226,
21.21838246041));
#206865=CARTESIAN_POINT('Ctrl Pts',(20.9744568516431,-20.0161226172892,
21.2064430014059));
#206866=CARTESIAN_POINT('Ctrl Pts',(20.9814906205517,-20.0291968063317,
21.1936271931727));
#206867=CARTESIAN_POINT('Ctrl Pts',(20.9880970191747,-20.0414796594676,
21.1801020862784));
#206868=CARTESIAN_POINT('Ctrl Pts',(20.9947427864918,-20.053835708291,21.1664963808876));
#206869=CARTESIAN_POINT('Ctrl Pts',(21.0009558597972,-20.0653906124882,
21.1521738997513));
#206870=CARTESIAN_POINT('Ctrl Pts',(21.0066897259568,-20.0760688807464,
21.1373276801625));
#206871=CARTESIAN_POINT('Ctrl Pts',(21.01251084216,-20.0869096361198,21.1222555513407));
#206872=CARTESIAN_POINT('Ctrl Pts',(21.0178380031845,-20.0968467843213,
21.1066447027427));
#206873=CARTESIAN_POINT('Ctrl Pts',(21.0226506296717,-20.1058464727259,
21.090704793654));
#206874=CARTESIAN_POINT('Ctrl Pts',(21.0244177663435,-20.1091510465291,
21.0848518570152));
#206875=CARTESIAN_POINT('Ctrl Pts',(21.0261158018583,-20.1123296628247,
21.0789545463533));
#206876=CARTESIAN_POINT('Ctrl Pts',(21.0277446375404,-20.1153821257702,
21.073023061694));
#206877=CARTESIAN_POINT('Ctrl Pts',(21.0322953122238,-20.1239101596291,
21.0564515576623));
#206878=CARTESIAN_POINT('Ctrl Pts',(21.0363040288191,-20.1314505746986,
21.0396147443346));
#206879=CARTESIAN_POINT('Ctrl Pts',(21.039787035984,-20.1380287293978,21.0227230916706));
#206880=CARTESIAN_POINT('Ctrl Pts',(21.0433974435017,-20.1448474977937,
21.005213581389));
#206881=CARTESIAN_POINT('Ctrl Pts',(21.0464433099648,-20.1506328515994,
20.9876460723702));
#206882=CARTESIAN_POINT('Ctrl Pts',(21.0489680610508,-20.1554538656031,
20.9702242902296));
#206883=CARTESIAN_POINT('Ctrl Pts',(21.0515470490247,-20.1603784449829,
20.9524282520886));
#206884=CARTESIAN_POINT('Ctrl Pts',(21.0535828111017,-20.1642976405553,
20.9347848034429));
#206885=CARTESIAN_POINT('Ctrl Pts',(21.0551408546659,-20.1673161305687,
20.9174682801283));
#206886=CARTESIAN_POINT('Ctrl Pts',(21.0567655760577,-20.1704637994841,
20.8994106811576));
#206887=CARTESIAN_POINT('Ctrl Pts',(21.0578713704055,-20.1726329117534,
20.8817089314428));
#206888=CARTESIAN_POINT('Ctrl Pts',(21.0585448157638,-20.1739621212859,
20.8645074610659));
#206889=CARTESIAN_POINT('Ctrl Pts',(21.059120832844,-20.1750990322241,20.8497945513668));
#206890=CARTESIAN_POINT('Ctrl Pts',(21.0593809306175,-20.1756220984624,
20.8354465814087));
#206891=CARTESIAN_POINT('Ctrl Pts',(21.0593814988923,-20.1756217444255,
20.8215240432144));
#206892=CARTESIAN_POINT('',(19.356578170557,-21.158388113947,20.8215240488504));
#206893=CARTESIAN_POINT('Origin',(5.74151140368755,4.39848094274993,20.8215240262646));
#206894=CARTESIAN_POINT('Ctrl Pts',(19.3565770658451,-21.1583860403446,
20.8215240484131));
#206895=CARTESIAN_POINT('Ctrl Pts',(19.3565762977048,-21.1583827207684,
20.8392102377681));
#206896=CARTESIAN_POINT('Ctrl Pts',(19.35605550233,-21.1575933709978,20.8576321822604));
#206897=CARTESIAN_POINT('Ctrl Pts',(19.3549072055767,-21.1558223803008,
20.8766194600343));
#206898=CARTESIAN_POINT('Ctrl Pts',(19.3537589088235,-21.1540513896038,
20.8956067378082));
#206899=CARTESIAN_POINT('Ctrl Pts',(19.3519829702614,-21.1512985326054,
20.915159555037));
#206900=CARTESIAN_POINT('Ctrl Pts',(19.3494763579512,-21.1473753927554,
20.9350549752213));
#206901=CARTESIAN_POINT('Ctrl Pts',(19.34707013258,-21.1436093701426,20.9541536067177));
#206902=CARTESIAN_POINT('Ctrl Pts',(19.3439898465284,-21.1387637206328,
20.9735674829476));
#206903=CARTESIAN_POINT('Ctrl Pts',(19.340175946964,-21.1327232074853,20.9930601457205));
#206904=CARTESIAN_POINT('Ctrl Pts',(19.3363773355677,-21.1267069079751,
21.0124746713792));
#206905=CARTESIAN_POINT('Ctrl Pts',(19.331850899681,-21.1195051754798,21.0319672914067));
#206906=CARTESIAN_POINT('Ctrl Pts',(19.3265525861765,-21.111028131785,21.0512608186597));
#206907=CARTESIAN_POINT('Ctrl Pts',(19.324592310865,-21.1078917867091,21.0583990571038));
#206908=CARTESIAN_POINT('Ctrl Pts',(19.3225265282373,-21.1045811156651,
21.0655096178116));
#206909=CARTESIAN_POINT('Ctrl Pts',(19.3203535528923,-21.1010924513113,
21.0725769824253));
#206910=CARTESIAN_POINT('Ctrl Pts',(19.3188659707919,-21.0987041708098,
21.0774151804841));
#206911=CARTESIAN_POINT('Ctrl Pts',(19.31732874723,-21.0962326980088,21.0822322799484));
#206912=CARTESIAN_POINT('Ctrl Pts',(19.3157415651819,-21.0936779298023,
21.0870219397643));
#206913=CARTESIAN_POINT('Ctrl Pts',(19.3101272350357,-21.0846409625707,
21.103964376536));
#206914=CARTESIAN_POINT('Ctrl Pts',(19.3038856273973,-21.0745582601539,
21.1205631913168));
#206915=CARTESIAN_POINT('Ctrl Pts',(19.2970415126067,-21.0634879599441,
21.1365639169091));
#206916=CARTESIAN_POINT('Ctrl Pts',(19.2900551661447,-21.0521876011582,
21.1528971632169));
#206917=CARTESIAN_POINT('Ctrl Pts',(19.2824411449225,-21.0398583933707,
21.1686063501558));
#206918=CARTESIAN_POINT('Ctrl Pts',(19.2742540224777,-21.0266076300413,
21.1834310486604));
#206919=CARTESIAN_POINT('Ctrl Pts',(19.2691842136127,-21.0184022028173,
21.1926111224173));
#206920=CARTESIAN_POINT('Ctrl Pts',(19.2638951967279,-21.0098442866914,
21.2014522782202));
#206921=CARTESIAN_POINT('Ctrl Pts',(19.2584047223145,-21.0009670597027,
21.2098968662762));
#206922=CARTESIAN_POINT('Ctrl Pts',(19.2495061966426,-20.9865795539415,
21.2235831851527));
#206923=CARTESIAN_POINT('Ctrl Pts',(19.2400775634037,-20.971351814385,21.2362255031693));
#206924=CARTESIAN_POINT('Ctrl Pts',(19.2302328101358,-20.955486450984,21.2476542538123));
#206925=CARTESIAN_POINT('Ctrl Pts',(19.2203880568678,-20.939621087583,21.2590830044553));
#206926=CARTESIAN_POINT('Ctrl Pts',(19.2101277154282,-20.923118960667,21.2692976106747));
#206927=CARTESIAN_POINT('Ctrl Pts',(19.1995809618391,-20.9062069097031,
21.2781726225559));
#206928=CARTESIAN_POINT('Origin',(5.74151140025464,4.39848095360219,24.3048193227311));
#206929=CARTESIAN_POINT('',(20.9269894501891,28.7058716645571,21.2782176048321));
#206930=CARTESIAN_POINT('',(15.8322016766084,23.8505910663322,24.286748058316));
#206931=CARTESIAN_POINT('Origin',(22.043281473175,33.6237700957287,28.377271554856));
#206932=CARTESIAN_POINT('',(21.713638004009,33.0530118624092,23.5311212648799));
#206933=CARTESIAN_POINT('Ctrl Pts',(21.7136380154162,33.0530118953128,23.531121359743));
#206934=CARTESIAN_POINT('Ctrl Pts',(21.6014818248445,32.8588200678508,23.6119642691907));
#206935=CARTESIAN_POINT('Ctrl Pts',(21.48879270444,32.6637055038229,23.692041168232));
#206936=CARTESIAN_POINT('Ctrl Pts',(21.3755975975316,32.4677148540133,23.7713121763773));
#206937=CARTESIAN_POINT('',(21.7853754510077,33.1779862199592,23.3870057584555));
#206938=CARTESIAN_POINT('Ctrl Pts',(21.7857173886622,33.1778130778535,23.3870170724358));
#206939=CARTESIAN_POINT('Ctrl Pts',(21.749598693235,33.1152756875,23.4592270743273));
#206940=CARTESIAN_POINT('Ctrl Pts',(21.7136379626139,33.0530118038892,23.531121193493));
#206941=CARTESIAN_POINT('',(21.3725452213778,32.4625361789069,23.6884585208465));
#206942=CARTESIAN_POINT('',(21.36901919745,32.4563247423525,23.6847472832193));
#206943=CARTESIAN_POINT('Origin',(8.3604360946358,9.93273074615132,-49.0480678101355));
#206944=CARTESIAN_POINT('Origin',(5.74151139988764,4.39848095840148,25.9314851628122));
#206945=CARTESIAN_POINT('Ctrl Pts',(15.399089045636,22.1198936811016,26.9147542276336));
#206946=CARTESIAN_POINT('Ctrl Pts',(15.3874338122354,22.1574701215342,26.9098033951737));
#206947=CARTESIAN_POINT('Ctrl Pts',(15.3762778804218,22.1932870006882,26.9038023307859));
#206948=CARTESIAN_POINT('Ctrl Pts',(15.3656870935644,22.227226703685,26.8971068478368));
#206949=CARTESIAN_POINT('Ctrl Pts',(15.3556873326882,22.2592723787374,26.8907850108151));
#206950=CARTESIAN_POINT('Ctrl Pts',(15.3461905958224,22.2896451144938,26.8838444130073));
#206951=CARTESIAN_POINT('Ctrl Pts',(15.3372171739384,22.3182646810805,26.8765693766394));
#206952=CARTESIAN_POINT('Ctrl Pts',(15.3277104028848,22.348585295748,26.8688619372645));
#206953=CARTESIAN_POINT('Ctrl Pts',(15.3187831010682,22.3769428836172,26.8607798691249));
#206954=CARTESIAN_POINT('Ctrl Pts',(15.3103630361074,22.4032892822771,26.852614529289));
#206955=CARTESIAN_POINT('Ctrl Pts',(15.306719109771,22.414691134447,26.8490808395834));
#206956=CARTESIAN_POINT('Ctrl Pts',(15.3031698228384,22.4257164191617,26.8455309805231));
#206957=CARTESIAN_POINT('Ctrl Pts',(15.2997078852705,22.4363615790852,26.8419859788917));
#206958=CARTESIAN_POINT('Ctrl Pts',(15.2907187951199,22.4640022572723,26.8327812088395));
#206959=CARTESIAN_POINT('Ctrl Pts',(15.2824149482587,22.4890951389299,26.8236192410856));
#206960=CARTESIAN_POINT('Ctrl Pts',(15.2748539457063,22.5116730559714,26.8148509793878));
#206961=CARTESIAN_POINT('Ctrl Pts',(15.2710551531467,22.5230166341109,26.8104456367013));
#206962=CARTESIAN_POINT('Ctrl Pts',(15.2674433884818,22.5337255310717,26.8061390168319));
#206963=CARTESIAN_POINT('Ctrl Pts',(15.2640236180036,22.5438044167983,26.8019712732501));
#206964=CARTESIAN_POINT('Ctrl Pts',(15.2589104285687,22.5588742152957,26.7957397256693));
#206965=CARTESIAN_POINT('Ctrl Pts',(15.2542296492038,22.5725388110913,26.789819052846));
#206966=CARTESIAN_POINT('Ctrl Pts',(15.2500036270499,22.5848278214203,26.7843271101006));
#206967=CARTESIAN_POINT('Ctrl Pts',(15.247890615973,22.5909723265848,26.7815811387279));
#206968=CARTESIAN_POINT('Ctrl Pts',(15.245891265391,22.5967730309353,26.7789420544379));
#206969=CARTESIAN_POINT('Ctrl Pts',(15.2440081165328,22.602233976435,26.7764227220268));
#206970=CARTESIAN_POINT('Ctrl Pts',(15.2430665421037,22.6049644491848,26.7751630558213));
#206971=CARTESIAN_POINT('Ctrl Pts',(15.24215402148,22.6076099768071,26.7739333117548));
#206972=CARTESIAN_POINT('Ctrl Pts',(15.2412708441264,22.6101710751087,26.7727349692481));
#206973=CARTESIAN_POINT('Ctrl Pts',(15.2408292554495,22.6114516242595,26.7721357979947));
#206974=CARTESIAN_POINT('Ctrl Pts',(15.2403950028254,22.6127110657111,26.7715444760643));
#206975=CARTESIAN_POINT('Ctrl Pts',(15.2399681219987,22.6139494622807,26.770961181158));
#206976=CARTESIAN_POINT('Ctrl Pts',(15.2397546815854,22.6145686605655,26.7706695337049));
#206977=CARTESIAN_POINT('Ctrl Pts',(15.2396524936218,22.6148652296152,26.7705295932515));
#206978=CARTESIAN_POINT('Ctrl Pts',(15.2394973776741,22.6153153269534,26.770317090351));
#206979=CARTESIAN_POINT('Ctrl Pts',(15.2393422617264,22.6157654242917,26.7701045874505));
#206980=CARTESIAN_POINT('Ctrl Pts',(15.2391341620527,22.6163691260723,26.7698197221571));
#206981=CARTESIAN_POINT('Ctrl Pts',(15.2387096307689,22.6176015791662,26.7692355503628));
#206982=CARTESIAN_POINT('Ctrl Pts',(15.2250250175057,22.6573292614352,26.7504049826498));
#206983=CARTESIAN_POINT('Ctrl Pts',(15.2117759627942,22.6949402204217,26.7305145930149));
#206984=CARTESIAN_POINT('Ctrl Pts',(15.1990128832185,22.730360235848,26.7098980561022));
#206985=CARTESIAN_POINT('Ctrl Pts',(15.1864356120681,22.7652645969412,26.6895816604081));
#206986=CARTESIAN_POINT('Ctrl Pts',(15.1743299167737,22.7980416875427,26.6685606087252));
#206987=CARTESIAN_POINT('Ctrl Pts',(15.1627020140378,22.8286456884332,26.6471468479601));
#206988=CARTESIAN_POINT('Ctrl Pts',(15.1537950227886,22.8520883998416,26.6307438745195));
#206989=CARTESIAN_POINT('Ctrl Pts',(15.1452552446434,22.8740874618108,26.6142460009991));
#206990=CARTESIAN_POINT('Ctrl Pts',(15.1370228379118,22.8948762259108,26.597656169287));
#206991=CARTESIAN_POINT('Ctrl Pts',(15.1284971480444,22.9164055989391,26.5804753174725));
#206992=CARTESIAN_POINT('Ctrl Pts',(15.1203006820721,22.9366370971118,26.563195489597));
#206993=CARTESIAN_POINT('Ctrl Pts',(15.1123792732458,22.9558110104495,26.5457684104374));
#206994=CARTESIAN_POINT('Ctrl Pts',(15.107831063421,22.9668200345936,26.5357623604543));
#206995=CARTESIAN_POINT('Ctrl Pts',(15.1033737939943,22.977480045679,26.5257068581303));
#206996=CARTESIAN_POINT('Ctrl Pts',(15.0989997535745,22.9878335110767,26.5155861603456));
#206997=CARTESIAN_POINT('Ctrl Pts',(15.0859278541484,23.0187750309069,26.4853402707644));
#206998=CARTESIAN_POINT('Ctrl Pts',(15.0733615558558,23.0473710407226,26.4540631575969));
#206999=CARTESIAN_POINT('Ctrl Pts',(15.061392461061,23.0735200393069,26.4220383410358));
#207000=CARTESIAN_POINT('Ctrl Pts',(15.0493497224283,23.0998299283047,26.3898164811364));
#207001=CARTESIAN_POINT('Ctrl Pts',(15.0379117831474,23.1236626298039,26.3568383292634));
#207002=CARTESIAN_POINT('Ctrl Pts',(15.0271303467251,23.144944545945,26.3234064944793));
#207003=CARTESIAN_POINT('Ctrl Pts',(15.0169066044833,23.1651256068459,26.2917039969536));
#207004=CARTESIAN_POINT('Ctrl Pts',(15.0072729276513,23.1830132747321,26.2595941118623));
#207005=CARTESIAN_POINT('Ctrl Pts',(14.998237225403,23.1985684151592,26.2273383285341));
#207006=CARTESIAN_POINT('Ctrl Pts',(14.989048275734,23.214387374057,26.1945354803002));
#207007=CARTESIAN_POINT('Ctrl Pts',(14.980508374028,23.2277994376337,26.1616233632966));
#207008=CARTESIAN_POINT('Ctrl Pts',(14.9726652121093,23.2389338326202,26.1288680568921));
#207009=CARTESIAN_POINT('Ctrl Pts',(14.9646224731357,23.25035155336,26.095279259142));
#207010=CARTESIAN_POINT('Ctrl Pts',(14.9573124012666,23.2593743951335,26.0618560461821));
#207011=CARTESIAN_POINT('Ctrl Pts',(14.9507378755101,23.2661669322072,26.028871450793));
#207012=CARTESIAN_POINT('Ctrl Pts',(14.9441633497535,23.272959469281,25.9958868554039));
#207013=CARTESIAN_POINT('Ctrl Pts',(14.9383240494234,23.27752204075,25.9633414177485));
#207014=CARTESIAN_POINT('Ctrl Pts',(14.9331775251448,23.2800400263175,25.9314851627305));
#207015=CARTESIAN_POINT('Origin',(-32.7638729143496,42.8843531121919,20.4002959442327));
#207016=CARTESIAN_POINT('',(5.75199318466317,-32.6015175575891,20.4002959444835));
#207017=CARTESIAN_POINT('Origin',(5.74151140052365,4.39848095714936,20.4002959441305));
#207018=CARTESIAN_POINT('Origin',(5.74152842731664,4.39875132160594,20.4002959650507));
#207019=CARTESIAN_POINT('',(14.0092920343711,-26.4761280804819,20.400295944119));
#207020=CARTESIAN_POINT('Origin',(5.74151129341615,4.39848149677601,20.4002959320623));
#207021=CARTESIAN_POINT('Origin',(5.74151139451601,4.39848096208962,20.4002959320463));
#207022=CARTESIAN_POINT('',(-8.9150882983337,33.4619732672915,20.4002959439028));
#207023=CARTESIAN_POINT('Origin',(5.74176977439421,4.39759851926212,20.4002959027329));
#207024=CARTESIAN_POINT('',(-9.16458154777537,32.6263199311339,20.4002959361233));
#207025=CARTESIAN_POINT('Origin',(-8.64492056374033,32.92624068949,20.4002959439814));
#207026=CARTESIAN_POINT('',(-9.14661245018124,32.5951855769694,20.4002959201791));
#207027=CARTESIAN_POINT('Origin',(5.73475279768488,4.41096420754718,20.4002958958684));
#207028=CARTESIAN_POINT('',(-12.0936648142931,31.6580675704205,20.4002959374926));
#207029=CARTESIAN_POINT('Ctrl Pts',(-11.3599049206302,31.4287499979822,
20.4002971656357));
#207030=CARTESIAN_POINT('Ctrl Pts',(-11.4106419299594,31.5058404506277,
20.4002959441749));
#207031=CARTESIAN_POINT('Ctrl Pts',(-11.4667412273415,31.5670569951318,
20.400295944175));
#207032=CARTESIAN_POINT('Ctrl Pts',(-11.57242290654,31.6450226764336,20.4002959441753));
#207033=CARTESIAN_POINT('Ctrl Pts',(-11.6218454894202,31.6712003239316,
20.4002959441756));
#207034=CARTESIAN_POINT('Ctrl Pts',(-11.6932495127983,31.6964555660412,
20.4002959441756));
#207035=CARTESIAN_POINT('Ctrl Pts',(-11.7134854421923,31.7024482388453,
20.4002959441755));
#207036=CARTESIAN_POINT('Ctrl Pts',(-11.7640141237293,31.7151168676807,
20.4002959441758));
#207037=CARTESIAN_POINT('Ctrl Pts',(-11.7973496856344,31.7203411609653,
20.400295944176));
#207038=CARTESIAN_POINT('Ctrl Pts',(-11.8633203578721,31.7243468289929,
20.4002959441761));
#207039=CARTESIAN_POINT('Ctrl Pts',(-11.8977401475436,31.7228827598613,
20.4002959441762));
#207040=CARTESIAN_POINT('Ctrl Pts',(-11.989240763168,31.7102988378926,20.4002959441766));
#207041=CARTESIAN_POINT('Ctrl Pts',(-12.0443822765672,31.6900919754775,
20.4002959441767));
#207042=CARTESIAN_POINT('Ctrl Pts',(-12.0936648142925,31.6580675704196,
20.4002958899157));
#207043=CARTESIAN_POINT('',(-26.7830126131559,6.2243787997447,20.4002960062597));
#207044=CARTESIAN_POINT('Ctrl Pts',(-12.0936648142872,31.6580675704115,
20.400295961281));
#207045=CARTESIAN_POINT('Ctrl Pts',(-12.479630022834,31.4055414491184,20.4002959610919));
#207046=CARTESIAN_POINT('Ctrl Pts',(-12.8592963223173,31.1454338742102,
20.4002959608939));
#207047=CARTESIAN_POINT('Ctrl Pts',(-13.2327219638149,30.8778471771846,
20.4002959607257));
#207048=CARTESIAN_POINT('Ctrl Pts',(-13.6075562151361,30.6092511085247,
20.4002959605568));
#207049=CARTESIAN_POINT('Ctrl Pts',(-13.9761030142948,30.3331191594965,
20.4002959604262));
#207050=CARTESIAN_POINT('Ctrl Pts',(-14.3383974771713,30.0495080432633,
20.4002959603351));
#207051=CARTESIAN_POINT('Ctrl Pts',(-14.7014146483459,29.7653311769893,
20.4002959602439));
#207052=CARTESIAN_POINT('Ctrl Pts',(-15.0581548734967,29.4736450165249,
20.4002959601906));
#207053=CARTESIAN_POINT('Ctrl Pts',(-15.4086241118345,29.1744634088057,
20.400295960088));
#207054=CARTESIAN_POINT('Ctrl Pts',(-15.7587329343285,28.8755894737146,
20.4002959599854));
#207055=CARTESIAN_POINT('Ctrl Pts',(-16.1025839921696,28.5692352066712,
20.4002959598219));
#207056=CARTESIAN_POINT('Ctrl Pts',(-16.4401487945767,28.2553755036177,
20.4002959595204));
#207057=CARTESIAN_POINT('Ctrl Pts',(-16.7762847205612,27.9428443357862,
20.4002959592201));
#207058=CARTESIAN_POINT('Ctrl Pts',(-17.1061877900291,27.6228708151301,
20.4002959587619));
#207059=CARTESIAN_POINT('Ctrl Pts',(-17.429791080583,27.2953961794292,20.4002959583225));
#207060=CARTESIAN_POINT('Ctrl Pts',(-17.5964077382981,27.1267862459716,
20.4002959580963));
#207061=CARTESIAN_POINT('Ctrl Pts',(-17.761353661525,26.9561872380421,20.400295957881));
#207062=CARTESIAN_POINT('Ctrl Pts',(-17.9246152951572,26.7835880316528,
20.4002959577598));
#207063=CARTESIAN_POINT('Ctrl Pts',(-18.242330946396,26.4477009769832,20.4002959575238));
#207064=CARTESIAN_POINT('Ctrl Pts',(-18.5521300752325,26.1058600848544,
20.4002959575502));
#207065=CARTESIAN_POINT('Ctrl Pts',(-18.854091112185,25.7581539980091,20.4002959573512));
#207066=CARTESIAN_POINT('Ctrl Pts',(-19.1571922881317,25.4091350488419,
20.4002959571515));
#207067=CARTESIAN_POINT('Ctrl Pts',(-19.4523963854663,25.0542062210472,
20.400295956794));
#207068=CARTESIAN_POINT('Ctrl Pts',(-19.7397488140417,24.6934171090577,
20.4002959564422));
#207069=CARTESIAN_POINT('Ctrl Pts',(-20.0276706147235,24.3319131144494,
20.4002959560897));
#207070=CARTESIAN_POINT('Ctrl Pts',(-20.3077098922963,23.9645252535463,
20.4002959557732));
#207071=CARTESIAN_POINT('Ctrl Pts',(-20.5798737968715,23.591268141066,20.4002959555636));
#207072=CARTESIAN_POINT('Ctrl Pts',(-20.8517534102135,23.2184009176305,
20.4002959553541));
#207073=CARTESIAN_POINT('Ctrl Pts',(-21.1157743500288,22.8396763347789,
20.4002959552412));
#207074=CARTESIAN_POINT('Ctrl Pts',(-21.3719012592846,22.4550790581141,
20.4002959550509));
#207075=CARTESIAN_POINT('Ctrl Pts',(-21.6269389654884,22.0721173164611,
20.4002959548614));
#207076=CARTESIAN_POINT('Ctrl Pts',(-21.8741498506809,21.6833323407736,
20.4002959545458));
#207077=CARTESIAN_POINT('Ctrl Pts',(-22.1134534039818,21.2886849168236,
20.4002959541371));
#207078=CARTESIAN_POINT('Ctrl Pts',(-22.2334306650222,21.0908244323091,
20.4002959539322));
#207079=CARTESIAN_POINT('Ctrl Pts',(-22.3514195868721,20.8914900083833,
20.4002959537113));
#207080=CARTESIAN_POINT('Ctrl Pts',(-22.4674054307854,20.6906748763779,
20.400295953576));
#207081=CARTESIAN_POINT('Ctrl Pts',(-22.6980786091928,20.2912928206965,
20.4002959533071));
#207082=CARTESIAN_POINT('Ctrl Pts',(-22.919712887813,19.8879774893659,20.400295953301));
#207083=CARTESIAN_POINT('Ctrl Pts',(-23.1324063379364,19.4807940890503,
20.4002959530723));
#207084=CARTESIAN_POINT('Ctrl Pts',(-23.3458980389095,19.0720825058261,
20.4002959528428));
#207085=CARTESIAN_POINT('Ctrl Pts',(-23.5503819080766,18.659473392853,20.4002959524575));
#207086=CARTESIAN_POINT('Ctrl Pts',(-23.7459148333608,18.2430016145339,
20.4002959520781));
#207087=CARTESIAN_POINT('Ctrl Pts',(-23.9418318260287,17.8257117989145,
20.400295951698));
#207088=CARTESIAN_POINT('Ctrl Pts',(-24.128762882339,17.4045437365418,20.4002959513539));
#207089=CARTESIAN_POINT('Ctrl Pts',(-24.3067195673342,16.9795071179291,
20.4002959511179));
#207090=CARTESIAN_POINT('Ctrl Pts',(-24.4844900809722,16.5549151560829,
20.4002959508821));
#207091=CARTESIAN_POINT('Ctrl Pts',(-24.6533051545809,16.1264623174937,
20.4002959507444));
#207092=CARTESIAN_POINT('Ctrl Pts',(-24.813128067172,15.6941389988502,20.4002959505332));
#207093=CARTESIAN_POINT('Ctrl Pts',(-24.9722702923009,15.2636569497587,
20.4002959503229));
#207094=CARTESIAN_POINT('Ctrl Pts',(-25.1224969061378,14.8293368999562,
20.4002959499912));
#207095=CARTESIAN_POINT('Ctrl Pts',(-25.2637217298865,14.3911564710034,
20.4002959495641));
#207096=CARTESIAN_POINT('Ctrl Pts',(-25.3364656194414,14.1654528880014,
20.4002959493441));
#207097=CARTESIAN_POINT('Ctrl Pts',(-25.406820325102,13.9387248956332,20.4002959491058));
#207098=CARTESIAN_POINT('Ctrl Pts',(-25.4747687179121,13.7109686509466,
20.4002959489575));
#207099=CARTESIAN_POINT('Ctrl Pts',(-25.6056887492243,13.2721377463028,
20.4002959486717));
#207100=CARTESIAN_POINT('Ctrl Pts',(-25.7270366464123,12.8316204454336,
20.4002959487005));
#207101=CARTESIAN_POINT('Ctrl Pts',(-25.8389245174065,12.3894485799667,
20.400295948603));
#207102=CARTESIAN_POINT('Ctrl Pts',(-25.951227454116,11.9456364081829,20.4002959485052));
#207103=CARTESIAN_POINT('Ctrl Pts',(-26.0540001854231,11.5001569615878,
20.4002959483051));
#207104=CARTESIAN_POINT('Ctrl Pts',(-26.1473076663997,11.0530221402136,
20.400295947986));
#207105=CARTESIAN_POINT('Ctrl Pts',(-26.2407968395269,10.6050166395918,
20.4002959476663));
#207106=CARTESIAN_POINT('Ctrl Pts',(-26.3247839706529,10.1553488867919,
20.4002959472432));
#207107=CARTESIAN_POINT('Ctrl Pts',(-26.3992840744074,9.70401681916321,
20.4002959468185));
#207108=CARTESIAN_POINT('Ctrl Pts',(-26.4737072039639,9.25315107201194,
20.4002959463944));
#207109=CARTESIAN_POINT('Ctrl Pts',(-26.5386629633354,8.80062401525583,
20.4002959459753));
#207110=CARTESIAN_POINT('Ctrl Pts',(-26.5941149190197,8.34642603421731,
20.4002959456103));
#207111=CARTESIAN_POINT('Ctrl Pts',(-26.649330993383,7.89416011884517,20.4002959452467));
#207112=CARTESIAN_POINT('Ctrl Pts',(-26.6951239632866,7.44023703455127,
20.4002959449339));
#207113=CARTESIAN_POINT('Ctrl Pts',(-26.7314063128526,6.98464623464911,
20.4002959446391));
#207114=CARTESIAN_POINT('Ctrl Pts',(-26.7515474192051,6.73173806128671,
20.4002959444755));
#207115=CARTESIAN_POINT('Ctrl Pts',(-26.7687568167257,6.47831598306596,
20.400295944316));
#207116=CARTESIAN_POINT('Ctrl Pts',(-26.7830126131557,6.22437879974473,
20.4002959441555));
#207117=CARTESIAN_POINT('Ctrl Pts',(-26.7830126131559,6.22437879974413,
20.4002960373118));
#207118=CARTESIAN_POINT('Ctrl Pts',(-26.7849624451578,6.19592112835619,
20.4002959442203));
#207119=CARTESIAN_POINT('Ctrl Pts',(-26.7835511248061,6.16749402669257,
20.4002959442204));
#207120=CARTESIAN_POINT('Ctrl Pts',(-26.7740057943929,6.11070102302634,
20.4002959442202));
#207121=CARTESIAN_POINT('Ctrl Pts',(-26.7665328663356,6.08396464516488,
20.4002959442202));
#207122=CARTESIAN_POINT('Ctrl Pts',(-26.7361417740329,6.00905257937626,
20.4002959442202));
#207123=CARTESIAN_POINT('Ctrl Pts',(-26.7110557717336,5.96647466995051,
20.4002959442199));
#207124=CARTESIAN_POINT('Ctrl Pts',(-26.6684726394438,5.91286323077568,
20.40029594422));
#207125=CARTESIAN_POINT('Ctrl Pts',(-26.6580543503567,5.90076991732346,
20.4002959442199));
#207126=CARTESIAN_POINT('Ctrl Pts',(-26.539640816083,5.77546625224443,20.4002959442197));
#207127=CARTESIAN_POINT('Ctrl Pts',(-26.4075322993411,5.71516067508156,
20.4002959442194));
#207128=CARTESIAN_POINT('Ctrl Pts',(-26.2176948458868,5.703354434809,20.4002960066764));
#207129=CARTESIAN_POINT('',(-28.2074647414339,2.41874076931467,20.4002955693601));
#207130=CARTESIAN_POINT('Ctrl Pts',(-27.4953722435493,3.1035493327412,20.4002947507614));
#207131=CARTESIAN_POINT('Ctrl Pts',(-27.5192920493316,3.10402152985448,
20.400295528696));
#207132=CARTESIAN_POINT('Ctrl Pts',(-27.5431216715378,3.10313902820785,
20.4002985086026));
#207133=CARTESIAN_POINT('Ctrl Pts',(-27.5668604770347,3.10092320968873,
20.4003006867956));
#207134=CARTESIAN_POINT('Ctrl Pts',(-27.5799409568087,3.09970225653985,
20.4003018870165));
#207135=CARTESIAN_POINT('Ctrl Pts',(-27.5929939969202,3.09807555910801,
20.4003028742576));
#207136=CARTESIAN_POINT('Ctrl Pts',(-27.606019397728,3.09603994392292,20.4003033175888));
#207137=CARTESIAN_POINT('Ctrl Pts',(-27.615685117067,3.09452938118851,20.4003036465702));
#207138=CARTESIAN_POINT('Ctrl Pts',(-27.6253356131271,3.09279353910698,
20.4003036784385));
#207139=CARTESIAN_POINT('Ctrl Pts',(-27.6349712160642,3.09083162540458,
20.4003035162334));
#207140=CARTESIAN_POINT('Ctrl Pts',(-27.6580640221496,3.0861296785745,20.4003031274908));
#207141=CARTESIAN_POINT('Ctrl Pts',(-27.6810700472077,3.08013657027739,
20.4003017027105));
#207142=CARTESIAN_POINT('Ctrl Pts',(-27.7039892885416,3.07285228679875,
20.4003007978714));
#207143=CARTESIAN_POINT('Ctrl Pts',(-27.7136699508718,3.06977554059901,
20.4003004156841));
#207144=CARTESIAN_POINT('Ctrl Pts',(-27.723581610906,3.06638324180477,20.4003001085954));
#207145=CARTESIAN_POINT('Ctrl Pts',(-27.7334080575639,3.0627737896396,20.4002999450154));
#207146=CARTESIAN_POINT('Ctrl Pts',(-27.7433331091577,3.05912811789153,
20.400299779794));
#207147=CARTESIAN_POINT('Ctrl Pts',(-27.7531708649044,3.05526102760318,
20.400299758674));
#207148=CARTESIAN_POINT('Ctrl Pts',(-27.7626165264252,3.05132369559698,
20.4002998188659));
#207149=CARTESIAN_POINT('Ctrl Pts',(-27.7659597417861,3.04993010883596,
20.4002998401704));
#207150=CARTESIAN_POINT('Ctrl Pts',(-27.769254052158,3.04852816033626,20.4002998706886));
#207151=CARTESIAN_POINT('Ctrl Pts',(-27.7724866612639,3.04712591782876,
20.4002999053079));
#207152=CARTESIAN_POINT('Ctrl Pts',(-27.7877871931356,3.04048884682046,
20.4003000691675));
#207153=CARTESIAN_POINT('Ctrl Pts',(-27.8027506581237,3.03339428781343,
20.4003003498398));
#207154=CARTESIAN_POINT('Ctrl Pts',(-27.8173891848752,3.02585358230536,
20.4003001655735));
#207155=CARTESIAN_POINT('Ctrl Pts',(-27.8394374292118,3.01449592860597,
20.4002998880354));
#207156=CARTESIAN_POINT('Ctrl Pts',(-27.8607500209986,3.00212813357668,
20.4002986142141));
#207157=CARTESIAN_POINT('Ctrl Pts',(-27.881368136301,2.98876183164619,20.4002977605313));
#207158=CARTESIAN_POINT('Ctrl Pts',(-27.9023103119902,2.97518544800307,
20.4002968934309));
#207159=CARTESIAN_POINT('Ctrl Pts',(-27.9225365948764,2.9605783325818,20.4002964794093));
#207160=CARTESIAN_POINT('Ctrl Pts',(-27.9420579176841,2.94490993022791,
20.4002966825016));
#207161=CARTESIAN_POINT('Ctrl Pts',(-27.9545433841116,2.93488871837202,
20.4002968123956));
#207162=CARTESIAN_POINT('Ctrl Pts',(-27.966739802275,2.92443254180388,20.4002971687268));
#207163=CARTESIAN_POINT('Ctrl Pts',(-27.9786415906736,2.9135261012265,20.400297442943));
#207164=CARTESIAN_POINT('Ctrl Pts',(-27.9857236158027,2.90703634660714,
20.4002976061122));
#207165=CARTESIAN_POINT('Ctrl Pts',(-27.9927011955278,2.90038706893688,
20.4002977270488));
#207166=CARTESIAN_POINT('Ctrl Pts',(-27.9995704975672,2.89357355539093,
20.4002977807979));
#207167=CARTESIAN_POINT('Ctrl Pts',(-28.0016641084902,2.89149694756347,
20.4002977971795));
#207168=CARTESIAN_POINT('Ctrl Pts',(-28.0037435442767,2.88940679009993,
20.4002978127371));
#207169=CARTESIAN_POINT('Ctrl Pts',(-28.0058088829029,2.88730324841607,
20.4002978267845));
#207170=CARTESIAN_POINT('Ctrl Pts',(-28.0222205066159,2.87058805501295,
20.4002979384087));
#207171=CARTESIAN_POINT('Ctrl Pts',(-28.0377418005494,2.85303191600098,
20.4002977931133));
#207172=CARTESIAN_POINT('Ctrl Pts',(-28.0524143504607,2.83468925975776,
20.4002977682995));
#207173=CARTESIAN_POINT('Ctrl Pts',(-28.0661871702797,2.81747138686128,
20.4002977450073));
#207174=CARTESIAN_POINT('Ctrl Pts',(-28.0792128629924,2.79956014656086,
20.4002978045888));
#207175=CARTESIAN_POINT('Ctrl Pts',(-28.0915212146312,2.78095904170127,
20.4002999958668));
#207176=CARTESIAN_POINT('Ctrl Pts',(-28.1036196223124,2.7626752164975,20.400302149768));
#207177=CARTESIAN_POINT('Ctrl Pts',(-28.1150262947872,2.7437248157432,20.4003058897976));
#207178=CARTESIAN_POINT('Ctrl Pts',(-28.125690537928,2.72408022607204,20.4003064541659));
#207179=CARTESIAN_POINT('Ctrl Pts',(-28.1313057825266,2.71373639064108,
20.4003067513333));
#207180=CARTESIAN_POINT('Ctrl Pts',(-28.1367147514332,2.70319943680699,
20.4003062988759));
#207181=CARTESIAN_POINT('Ctrl Pts',(-28.1419062645876,2.69246086561057,
20.4003053602286));
#207182=CARTESIAN_POINT('Ctrl Pts',(-28.1445571406868,2.68697756606429,
20.4003048809392));
#207183=CARTESIAN_POINT('Ctrl Pts',(-28.1473064630669,2.6811298917372,20.4003042418644));
#207184=CARTESIAN_POINT('Ctrl Pts',(-28.149920790475,2.67538673112486,20.4003036290904));
#207185=CARTESIAN_POINT('Ctrl Pts',(-28.1525351178832,2.66964357051253,
20.4003030163164));
#207186=CARTESIAN_POINT('Ctrl Pts',(-28.1550146294387,2.66400519519516,
20.4003024442545));
#207187=CARTESIAN_POINT('Ctrl Pts',(-28.1571788922735,2.65896544145738,
20.400302098705));
#207188=CARTESIAN_POINT('Ctrl Pts',(-28.159508731105,2.65354012352918,20.4003017267195));
#207189=CARTESIAN_POINT('Ctrl Pts',(-28.1617555671395,2.64811760779314,
20.4003015329516));
#207190=CARTESIAN_POINT('Ctrl Pts',(-28.1639208702473,2.64269713924815,
20.4003016576423));
#207191=CARTESIAN_POINT('Ctrl Pts',(-28.1719305682309,2.62264622082604,
20.4003021188874));
#207192=CARTESIAN_POINT('Ctrl Pts',(-28.1788264458975,2.60262709835844,
20.4003063705726));
#207193=CARTESIAN_POINT('Ctrl Pts',(-28.1846282593387,2.58265500808613,
20.4003087539225));
#207194=CARTESIAN_POINT('Ctrl Pts',(-28.1905456452666,2.56228507252635,
20.4003111847488));
#207195=CARTESIAN_POINT('Ctrl Pts',(-28.1953259771129,2.54196298025119,
20.4003119015104));
#207196=CARTESIAN_POINT('Ctrl Pts',(-28.1989559727954,2.52166534448667,
20.4003097798673));
#207197=CARTESIAN_POINT('Ctrl Pts',(-28.199815694263,2.5168580899511,20.4003092773813));
#207198=CARTESIAN_POINT('Ctrl Pts',(-28.2006107033622,2.51205207548113,
20.4003086292688));
#207199=CARTESIAN_POINT('Ctrl Pts',(-28.2013404526221,2.50724677095419,
20.4003078426455));
#207200=CARTESIAN_POINT('Ctrl Pts',(-28.2042492121235,2.48809296571259,
20.4003047071874));
#207201=CARTESIAN_POINT('Ctrl Pts',(-28.2061251263196,2.46895181634033,
20.4002994654891));
#207202=CARTESIAN_POINT('Ctrl Pts',(-28.2069807525009,2.44985015104761,
20.4002967242101));
#207203=CARTESIAN_POINT('Ctrl Pts',(-28.2074458052709,2.43946795079411,
20.400295234261));
#207204=CARTESIAN_POINT('Ctrl Pts',(-28.2076085743452,2.42909709436026,
20.4002944638038));
#207205=CARTESIAN_POINT('Ctrl Pts',(-28.2074647415318,2.41874076929393,
20.4002950830836));
#207206=CARTESIAN_POINT('',(-13.7846585572031,-25.3249854029625,20.4002959451131));
#207207=CARTESIAN_POINT('Origin',(4.25117451266992,1.67186282713729,20.4002959588345));
#207208=CARTESIAN_POINT('Ctrl Pts',(-13.7846585572031,-25.3249854029625,
20.4002959451131));
#207209=CARTESIAN_POINT('Ctrl Pts',(-13.7480791717812,-25.3498378204625,
20.4002959441878));
#207210=CARTESIAN_POINT('Ctrl Pts',(-13.7091649752951,-25.3706421313689,
20.4002959441876));
#207211=CARTESIAN_POINT('Ctrl Pts',(-13.6266668463459,-25.4041542003802,
20.4002959441874));
#207212=CARTESIAN_POINT('Ctrl Pts',(-13.584676899298,-25.4165613607466,
20.4002959441874));
#207213=CARTESIAN_POINT('Ctrl Pts',(-13.4421385417002,-25.4434415990673,
20.4002959441871));
#207214=CARTESIAN_POINT('Ctrl Pts',(-13.3477226072782,-25.4418299625581,
20.4002959441867));
#207215=CARTESIAN_POINT('Ctrl Pts',(-13.1519791432341,-25.3977104446901,
20.4002959441862));
#207216=CARTESIAN_POINT('Ctrl Pts',(-13.0677527353332,-25.3615893934105,
20.4002959441859));
#207217=CARTESIAN_POINT('Ctrl Pts',(-12.9158223302577,-25.2535686123952,
20.4002959441854));
#207218=CARTESIAN_POINT('Ctrl Pts',(-12.8471367196161,-25.1780522002193,
20.4002959441852));
#207219=CARTESIAN_POINT('Ctrl Pts',(-12.7857306571656,-25.0810297935325,
20.4002947722854));
#207220=CARTESIAN_POINT('Origin',(-9.12864340298064,32.5640511958383,20.7002959779206));
#207221=CARTESIAN_POINT('Origin',(-9.16458154768634,32.6263199300872,20.7002959440595));
#207222=CARTESIAN_POINT('Ctrl Pts',(-9.05711180184724,32.9636957676658,
22.2817770528167));
#207223=CARTESIAN_POINT('Ctrl Pts',(-8.93797512956162,32.8752220315327,
22.5178447023292));
#207224=CARTESIAN_POINT('Ctrl Pts',(-9.04279053858524,32.9672577524119,
22.926356444928));
#207225=CARTESIAN_POINT('Ctrl Pts',(-9.45223481560411,33.09510047532,23.2522932113452));
#207226=CARTESIAN_POINT('Ctrl Pts',(-9.86837416370683,33.1370453956794,
23.4129974727949));
#207227=CARTESIAN_POINT('Ctrl Pts',(-10.1689172610384,33.088925227832,23.4427666519147));
#207228=CARTESIAN_POINT('Ctrl Pts',(-10.3016420621753,33.0254265862833,
23.4410258927485));
#207229=CARTESIAN_POINT('Ctrl Pts',(-9.04271934115123,32.9809905224806,
22.4320214754303));
#207230=CARTESIAN_POINT('Ctrl Pts',(-8.94108008170939,32.9069662411167,
22.6391307280251));
#207231=CARTESIAN_POINT('Ctrl Pts',(-9.0431728679777,32.9978852467704,22.9978997176656));
#207232=CARTESIAN_POINT('Ctrl Pts',(-9.4212264684348,33.1241975054559,23.2800135341233));
#207233=CARTESIAN_POINT('Ctrl Pts',(-9.80345341804394,33.1717269915097,
23.415733719474));
#207234=CARTESIAN_POINT('Ctrl Pts',(-10.0789577411886,33.1352867349244,
23.4369565892559));
#207235=CARTESIAN_POINT('Ctrl Pts',(-10.2009857907505,33.0817425931261,
23.4326960464143));
#207236=CARTESIAN_POINT('Ctrl Pts',(-9.11992652794005,33.0636439260323,
22.6557244355037));
#207237=CARTESIAN_POINT('Ctrl Pts',(-9.03681762086407,33.0084925912089,
22.8173736594979));
#207238=CARTESIAN_POINT('Ctrl Pts',(-9.11497774709517,33.0874706300115,
23.0977143788242));
#207239=CARTESIAN_POINT('Ctrl Pts',(-9.41203957611826,33.1972076753185,
23.3145699067777));
#207240=CARTESIAN_POINT('Ctrl Pts',(-9.7131597402209,33.2426635500937,23.4159229194506));
#207241=CARTESIAN_POINT('Ctrl Pts',(-9.9304164796191,33.2186003399012,23.4282370195419));
#207242=CARTESIAN_POINT('Ctrl Pts',(-10.0265041947674,33.1783715478988,
23.4225380455191));
#207243=CARTESIAN_POINT('Ctrl Pts',(-9.18921882113004,33.2384720914011,
22.8705800596191));
#207244=CARTESIAN_POINT('Ctrl Pts',(-9.13232994347013,33.1986639106292,
22.9832804545735));
#207245=CARTESIAN_POINT('Ctrl Pts',(-9.18539146463345,33.2489981197415,
23.1785150580284));
#207246=CARTESIAN_POINT('Ctrl Pts',(-9.38773546872227,33.3189284137789,
23.3319552762981));
#207247=CARTESIAN_POINT('Ctrl Pts',(-9.59291084743498,33.3457757892427,
23.4057062800256));
#207248=CARTESIAN_POINT('Ctrl Pts',(-9.7409621827574,33.3265748134914,23.4171598249791));
#207249=CARTESIAN_POINT('Ctrl Pts',(-9.80642983566305,33.2977372049783,
23.4147883178922));
#207250=CARTESIAN_POINT('Ctrl Pts',(-9.23218037192179,33.3335112414657,
22.9892135167353));
#207251=CARTESIAN_POINT('Ctrl Pts',(-9.1887172384989,33.3017763560801,23.0753090936416));
#207252=CARTESIAN_POINT('Ctrl Pts',(-9.22713166177225,33.3363820465617,
23.2243105828477));
#207253=CARTESIAN_POINT('Ctrl Pts',(-9.37690315796928,33.3844536394199,
23.343033327078));
#207254=CARTESIAN_POINT('Ctrl Pts',(-9.52909577236156,33.4009227270121,
23.4014391867595));
#207255=CARTESIAN_POINT('Ctrl Pts',(-9.63900434391327,33.3840998547862,
23.4121066395203));
#207256=CARTESIAN_POINT('Ctrl Pts',(-9.68754679571234,33.3612757204649,
23.4113659002145));
#207257=CARTESIAN_POINT('Ctrl Pts',(-9.24777941397572,33.3673983093753,
23.0354962114653));
#207258=CARTESIAN_POINT('Ctrl Pts',(-9.20942098598999,33.3388971453732,
23.111398907491));
#207259=CARTESIAN_POINT('Ctrl Pts',(-9.24242145140056,33.3679147925844,
23.2427054019399));
#207260=CARTESIAN_POINT('Ctrl Pts',(-9.37255584004525,33.408220975639,23.3479409059424));
#207261=CARTESIAN_POINT('Ctrl Pts',(-9.50493652624523,33.4211693324617,
23.4002121315881));
#207262=CARTESIAN_POINT('Ctrl Pts',(-9.600576390878,33.4054945037177,23.4103410688604));
#207263=CARTESIAN_POINT('Ctrl Pts',(-9.64279126917887,33.3850577500985,
23.4100925678679));
#207264=CARTESIAN_POINT('',(-9.1051540798771,33.1102055099157,22.8980264779134));
#207265=CARTESIAN_POINT('Ctrl Pts',(-9.10515407987706,33.1102055099158,
22.8980264779134));
#207266=CARTESIAN_POINT('Ctrl Pts',(-9.09434699248526,33.0920203488287,
22.857723932948));
#207267=CARTESIAN_POINT('Ctrl Pts',(-9.08603353008955,33.0759417323287,
22.8227345973662));
#207268=CARTESIAN_POINT('Ctrl Pts',(-9.07216957131922,33.0491282019824,
22.7633615006756));
#207269=CARTESIAN_POINT('Ctrl Pts',(-9.06730594797999,33.0397217319992,
22.739609177382));
#207270=CARTESIAN_POINT('Ctrl Pts',(-9.04930459245833,33.0049062871107,
22.676111051597));
#207271=CARTESIAN_POINT('Ctrl Pts',(-9.03405844190701,32.9754195346568,
22.6462733927944));
#207272=CARTESIAN_POINT('Ctrl Pts',(-9.00607661094469,32.9446922904745,
22.6289322473606));
#207273=CARTESIAN_POINT('',(-9.64690158926736,33.3606248826342,23.4092577671355));
#207274=CARTESIAN_POINT('Ctrl Pts',(-9.10515915543684,33.1102140504419,
22.8980454057523));
#207275=CARTESIAN_POINT('Ctrl Pts',(-9.11999792631875,33.1349486911714,
22.9385173659364));
#207276=CARTESIAN_POINT('Ctrl Pts',(-9.13134288216753,33.1569720757702,
22.9818897235984));
#207277=CARTESIAN_POINT('Ctrl Pts',(-9.15738067252505,33.1912852860485,
23.0549850347224));
#207278=CARTESIAN_POINT('Ctrl Pts',(-9.16857827533903,33.2044854728085,
23.0826791566899));
#207279=CARTESIAN_POINT('Ctrl Pts',(-9.19103224201081,33.2270499166069,
23.1263937449569));
#207280=CARTESIAN_POINT('Ctrl Pts',(-9.19945209601963,33.2350178605572,
23.1413157030534));
#207281=CARTESIAN_POINT('Ctrl Pts',(-9.21358462861214,33.2474672197993,
23.163749893232));
#207282=CARTESIAN_POINT('Ctrl Pts',(-9.21854463821383,33.251698291691,23.1712355679534));
#207283=CARTESIAN_POINT('Ctrl Pts',(-9.22896162093458,33.2602727607345,
23.1861315086695));
#207284=CARTESIAN_POINT('Ctrl Pts',(-9.23368865591193,33.2640552160163,
23.1926024974388));
#207285=CARTESIAN_POINT('Ctrl Pts',(-9.26583044110544,33.2886990873691,
23.2339221982926));
#207286=CARTESIAN_POINT('Ctrl Pts',(-9.29420369107675,33.306363394389,23.262311723764));
#207287=CARTESIAN_POINT('Ctrl Pts',(-9.35611280590386,33.3363869301736,
23.3114156224859));
#207288=CARTESIAN_POINT('Ctrl Pts',(-9.38789168504975,33.3483506582181,
23.3314088625534));
#207289=CARTESIAN_POINT('Ctrl Pts',(-9.50170499096735,33.3758469082923,
23.3867774395048));
#207290=CARTESIAN_POINT('Ctrl Pts',(-9.57380139188068,33.3764436462747,
23.4021979931184));
#207291=CARTESIAN_POINT('Ctrl Pts',(-9.64690159141895,33.3606248835565,
23.4092577685035));
#207292=CARTESIAN_POINT('Ctrl Pts',(-10.0243506569377,33.1307196956485,
23.4281318064312));
#207293=CARTESIAN_POINT('Ctrl Pts',(-9.98529765815224,33.1541421757992,
23.4267175603907));
#207294=CARTESIAN_POINT('Ctrl Pts',(-9.94091873294681,33.1811527767161,
23.4247311598776));
#207295=CARTESIAN_POINT('Ctrl Pts',(-9.80993826586932,33.2611121764319,
23.4184003637169));
#207296=CARTESIAN_POINT('Ctrl Pts',(-9.73981313976827,33.3046271157068,
23.4141501209146));
#207297=CARTESIAN_POINT('Ctrl Pts',(-9.64690158622911,33.3606248778774,
23.4092577703902));
#207298=CARTESIAN_POINT('Ctrl Pts',(-11.2380331266537,32.4471444765322,
23.4273042598199));
#207299=CARTESIAN_POINT('Ctrl Pts',(-11.2893647875025,32.3924251848287,
23.4205304741688));
#207300=CARTESIAN_POINT('Ctrl Pts',(-11.4147749927015,32.2186582542406,
23.3882280580926));
#207301=CARTESIAN_POINT('Ctrl Pts',(-11.5438265016208,31.913584285342,23.2673130584085));
#207302=CARTESIAN_POINT('Ctrl Pts',(-11.6143218195703,31.5538616841377,
23.0070791638788));
#207303=CARTESIAN_POINT('Ctrl Pts',(-11.5979568479575,31.4172309422209,
22.7048088505277));
#207304=CARTESIAN_POINT('Ctrl Pts',(-11.6014745070417,31.4561683568573,
22.535236214518));
#207305=CARTESIAN_POINT('Ctrl Pts',(-11.2974158666474,32.4111968803675,
23.4214930266025));
#207306=CARTESIAN_POINT('Ctrl Pts',(-11.3439034030281,32.3600608196017,
23.4162759445313));
#207307=CARTESIAN_POINT('Ctrl Pts',(-11.4572711363324,32.1980240037851,
23.3894736102683));
#207308=CARTESIAN_POINT('Ctrl Pts',(-11.5729819165888,31.9138539281559,
23.2832862217295));
#207309=CARTESIAN_POINT('Ctrl Pts',(-11.634371376289,31.5783817006505,23.0506674258709));
#207310=CARTESIAN_POINT('Ctrl Pts',(-11.61716954122,31.4491393099436,22.777728337898));
#207311=CARTESIAN_POINT('Ctrl Pts',(-11.6191781395889,31.4825838183643,
22.6245666629467));
#207312=CARTESIAN_POINT('Ctrl Pts',(-11.416338975307,32.3439884300804,23.4131485106415));
#207313=CARTESIAN_POINT('Ctrl Pts',(-11.453310171534,32.3021510408466,23.4099201953568));
#207314=CARTESIAN_POINT('Ctrl Pts',(-11.5430672838774,32.169585887986,23.3909339015946));
#207315=CARTESIAN_POINT('Ctrl Pts',(-11.6328329163255,31.9371072185353,
23.3089219232873));
#207316=CARTESIAN_POINT('Ctrl Pts',(-11.6768886796552,31.6626509063362,
23.1247941613979));
#207317=CARTESIAN_POINT('Ctrl Pts',(-11.6585813880696,31.5568808789475,
22.9057990644692));
#207318=CARTESIAN_POINT('Ctrl Pts',(-11.6578916502906,31.5841884528628,
22.7828618440027));
#207319=CARTESIAN_POINT('Ctrl Pts',(-11.5486223408772,32.2710675733956,
23.4073344447645));
#207320=CARTESIAN_POINT('Ctrl Pts',(-11.5771773903644,32.2396169099078,
23.4042823091767));
#207321=CARTESIAN_POINT('Ctrl Pts',(-11.6466869416831,32.1398474218464,
23.3881642878963));
#207322=CARTESIAN_POINT('Ctrl Pts',(-11.7170528059932,31.9647801350962,
23.3230682376864));
#207323=CARTESIAN_POINT('Ctrl Pts',(-11.7532633899501,31.7582331043248,
23.1796509235983));
#207324=CARTESIAN_POINT('Ctrl Pts',(-11.7412431387742,31.6792347152506,
23.010836373796));
#207325=CARTESIAN_POINT('Ctrl Pts',(-11.7417581720665,31.7007308911542,
22.9160964126945));
#207326=CARTESIAN_POINT('Ctrl Pts',(-11.6190606615944,32.2320078908544,
23.4052616574103));
#207327=CARTESIAN_POINT('Ctrl Pts',(-11.6430874891837,32.20623475793,23.4023218676342));
#207328=CARTESIAN_POINT('Ctrl Pts',(-11.7016911508501,32.1243505171519,
23.3877886701259));
#207329=CARTESIAN_POINT('Ctrl Pts',(-11.7615525742553,31.9805560780581,
23.3318213335821));
#207330=CARTESIAN_POINT('Ctrl Pts',(-11.79340157393,31.8110475094923,23.2102771447468));
#207331=CARTESIAN_POINT('Ctrl Pts',(-11.7846275643012,31.7468663013008,
23.0683659294137));
#207332=CARTESIAN_POINT('Ctrl Pts',(-11.7857233678316,31.7655322179527,
22.9887425157075));
#207333=CARTESIAN_POINT('Ctrl Pts',(-11.628607004042,32.2267051768134,23.4049979583421));
#207334=CARTESIAN_POINT('Ctrl Pts',(-11.6520184035054,32.2017028463479,
23.4020748203838));
#207335=CARTESIAN_POINT('Ctrl Pts',(-11.7091393257424,32.1222465259123,
23.3877605677289));
#207336=CARTESIAN_POINT('Ctrl Pts',(-11.7675701517937,31.9826971529946,
23.3330379362888));
#207337=CARTESIAN_POINT('Ctrl Pts',(-11.7988201554635,31.8182165747142,
23.2144687211924));
#207338=CARTESIAN_POINT('Ctrl Pts',(-11.7904813077939,31.7560480965203,
23.0762121477463));
#207339=CARTESIAN_POINT('Ctrl Pts',(-11.7916530612329,31.7743318341093,
22.9986421504157));
#207340=CARTESIAN_POINT('',(-11.6813160430401,31.6000966779474,22.860412663961));
#207341=CARTESIAN_POINT('',(-11.6862371045929,31.6079085565504,22.8779061050416));
#207342=CARTESIAN_POINT('Ctrl Pts',(-11.6813391670286,31.6001166022563,
22.8604688271531));
#207343=CARTESIAN_POINT('Ctrl Pts',(-11.6837326284776,31.6021825078616,
22.866287523408));
#207344=CARTESIAN_POINT('Ctrl Pts',(-11.6854190530327,31.6047672690056,
22.8720968322477));
#207345=CARTESIAN_POINT('Ctrl Pts',(-11.6862371045929,31.6079085565504,
22.8779061050416));
#207346=CARTESIAN_POINT('Ctrl Pts',(-11.5982050396544,31.448687144542,22.6288973099098));
#207347=CARTESIAN_POINT('Ctrl Pts',(-11.6376234182781,31.5301426951856,
22.6733576977092));
#207348=CARTESIAN_POINT('Ctrl Pts',(-11.668622443865,31.578537697975,22.7505334314327));
#207349=CARTESIAN_POINT('Ctrl Pts',(-11.6813160430401,31.6000966779474,
22.860412663961));
#207350=CARTESIAN_POINT('',(-11.6027880992663,31.463144209236,22.7473919963006));
#207351=CARTESIAN_POINT('Ctrl Pts',(-11.6027880992664,31.463144209236,22.7473919963006));
#207352=CARTESIAN_POINT('Ctrl Pts',(-11.602514708168,31.4580048782902,22.7279514189128));
#207353=CARTESIAN_POINT('Ctrl Pts',(-11.602174441724,31.4539772636865,22.7082611049485));
#207354=CARTESIAN_POINT('Ctrl Pts',(-11.6016259376992,31.449447394991,22.6767448913204));
#207355=CARTESIAN_POINT('Ctrl Pts',(-11.6014181014695,31.4481687357851,
22.6649846248203));
#207356=CARTESIAN_POINT('Ctrl Pts',(-11.6010918669161,31.4466407438673,
22.6435528846133));
#207357=CARTESIAN_POINT('Ctrl Pts',(-11.6009819559246,31.4463482240333,
22.6349976571552));
#207358=CARTESIAN_POINT('Ctrl Pts',(-11.6009828531427,31.4463506622142,
22.6289181707351));
#207359=CARTESIAN_POINT('',(-11.2608676975358,32.4227042309634,23.424063644199));
#207360=CARTESIAN_POINT('Ctrl Pts',(-11.2612945638655,32.422453878721,23.4239875635008));
#207361=CARTESIAN_POINT('Ctrl Pts',(-11.3140691960964,32.3616976523084,
23.4153298688781));
#207362=CARTESIAN_POINT('Ctrl Pts',(-11.3590256704291,32.2938625885742,
23.4009898436234));
#207363=CARTESIAN_POINT('Ctrl Pts',(-11.4359374978088,32.1575663018527,
23.3605182252794));
#207364=CARTESIAN_POINT('Ctrl Pts',(-11.4684414525164,32.08736184158,23.3341406750005));
#207365=CARTESIAN_POINT('Ctrl Pts',(-11.5365215152745,31.9105151105887,
23.252181528219));
#207366=CARTESIAN_POINT('Ctrl Pts',(-11.5641521898811,31.8027688117212,
23.1882842322283));
#207367=CARTESIAN_POINT('Ctrl Pts',(-11.5927004137097,31.6447403206284,
23.0531860333004));
#207368=CARTESIAN_POINT('Ctrl Pts',(-11.5979904913588,31.5955857060798,
22.997885234995));
#207369=CARTESIAN_POINT('Ctrl Pts',(-11.6038253959734,31.5156202483706,
22.8852636796536));
#207370=CARTESIAN_POINT('Ctrl Pts',(-11.6037971546028,31.4821128931033,
22.8191449483002));
#207371=CARTESIAN_POINT('Ctrl Pts',(-11.6027880992664,31.463144209236,22.7473919963006));
#207372=CARTESIAN_POINT('',(-11.6231005909167,32.2272070064837,23.4046718486607));
#207373=CARTESIAN_POINT('Ctrl Pts',(-11.6231005842398,32.2272069944002,
23.4046718566784));
#207374=CARTESIAN_POINT('Ctrl Pts',(-11.5601891765698,32.2634134616635,
23.4068495614282));
#207375=CARTESIAN_POINT('Ctrl Pts',(-11.4999150536079,32.297284621043,23.4093210378762));
#207376=CARTESIAN_POINT('Ctrl Pts',(-11.3779454550615,32.3631454845142,
23.4157922438122));
#207377=CARTESIAN_POINT('Ctrl Pts',(-11.3344908594061,32.3859523363752,
23.4184773087905));
#207378=CARTESIAN_POINT('Ctrl Pts',(-11.2612945638394,32.4224538786705,
23.4239875634941));
#207379=CARTESIAN_POINT('',(-11.6903679696467,31.6150865959899,22.891043285593));
#207380=CARTESIAN_POINT('Ctrl Pts',(-11.623100590324,32.2272070113996,23.4046718525905));
#207381=CARTESIAN_POINT('Ctrl Pts',(-11.6705610220448,32.1791403725952,
23.399061438775));
#207382=CARTESIAN_POINT('Ctrl Pts',(-11.7035848825294,32.127541061928,23.3878392815562));
#207383=CARTESIAN_POINT('Ctrl Pts',(-11.7399753545201,32.0399586086469,
23.3533941182063));
#207384=CARTESIAN_POINT('Ctrl Pts',(-11.7485919172747,32.0115590298261,
23.3399311810006));
#207385=CARTESIAN_POINT('Ctrl Pts',(-11.7576765911172,31.9697085157222,
23.3169548303967));
#207386=CARTESIAN_POINT('Ctrl Pts',(-11.7600581754802,31.9558813191108,
23.3088296774869));
#207387=CARTESIAN_POINT('Ctrl Pts',(-11.762747452279,31.935363705859,23.2958547521296));
#207388=CARTESIAN_POINT('Ctrl Pts',(-11.7638709670076,31.9251604667896,
23.2891705316683));
#207389=CARTESIAN_POINT('Ctrl Pts',(-11.76467626419,31.9150462042055,23.2821752218096));
#207390=CARTESIAN_POINT('Ctrl Pts',(-11.7651437392375,31.9083236855927,
23.2774408146384));
#207391=CARTESIAN_POINT('Ctrl Pts',(-11.7652768164583,31.9063082887527,
23.2760133369708));
#207392=CARTESIAN_POINT('Ctrl Pts',(-11.7692034092873,31.8268102471788,
23.2179736888925));
#207393=CARTESIAN_POINT('Ctrl Pts',(-11.7570002824364,31.7643359057341,
23.1476475557476));
#207394=CARTESIAN_POINT('Ctrl Pts',(-11.7257041279222,31.6745364036543,
23.0109969328825));
#207395=CARTESIAN_POINT('Ctrl Pts',(-11.7074846931617,31.6446553537121,
22.9459983513783));
#207396=CARTESIAN_POINT('Ctrl Pts',(-11.6903679696466,31.6150865959899,
22.891043285593));
#207397=CARTESIAN_POINT('Ctrl Pts',(-11.6903679696466,31.6150865959899,
22.891043285593));
#207398=CARTESIAN_POINT('Ctrl Pts',(-11.6889830395085,31.6126941600964,
22.8865968197269));
#207399=CARTESIAN_POINT('Ctrl Pts',(-11.6876053283575,31.6103037686489,
22.8822161045373));
#207400=CARTESIAN_POINT('Ctrl Pts',(-11.6862371045929,31.6079085565504,
22.8779061050416));
#207401=CARTESIAN_POINT('Ctrl Pts',(-11.5738947213657,31.3943787529975,
20.6725107773309));
#207402=CARTESIAN_POINT('Ctrl Pts',(-11.559588350678,31.3779001217546,20.6957055316758));
#207403=CARTESIAN_POINT('Ctrl Pts',(-11.5452042184247,31.3603933997506,
20.7196108346395));
#207404=CARTESIAN_POINT('Ctrl Pts',(-11.5321493615442,31.3428033402602,
20.7421379937237));
#207405=CARTESIAN_POINT('Ctrl Pts',(-11.5311502884484,31.3414457653337,
20.7438676078915));
#207406=CARTESIAN_POINT('Ctrl Pts',(-11.5618576036275,31.3512730132393,
20.5573726031157));
#207407=CARTESIAN_POINT('Ctrl Pts',(-11.550736932956,31.3331422610258,20.5808529545148));
#207408=CARTESIAN_POINT('Ctrl Pts',(-11.5398642656779,31.3143057077784,
20.6050719201713));
#207409=CARTESIAN_POINT('Ctrl Pts',(-11.5303007734423,31.2959632736043,
20.627846890824));
#207410=CARTESIAN_POINT('Ctrl Pts',(-11.529570822663,31.2945510868379,20.629595224949));
#207411=CARTESIAN_POINT('Ctrl Pts',(-11.5143915451436,31.3350398981102,
20.4444727186092));
#207412=CARTESIAN_POINT('Ctrl Pts',(-11.5054612926902,31.3140105627546,
20.4674490395495));
#207413=CARTESIAN_POINT('Ctrl Pts',(-11.4970211065314,31.2922898922716,
20.4912547590482));
#207414=CARTESIAN_POINT('Ctrl Pts',(-11.4899315070646,31.2714508662867,
20.5136871082075));
#207415=CARTESIAN_POINT('Ctrl Pts',(-11.4893925803155,31.2698483954418,
20.5154094213173));
#207416=CARTESIAN_POINT('Ctrl Pts',(-11.4376455136696,31.3478052555467,
20.3484875876703));
#207417=CARTESIAN_POINT('Ctrl Pts',(-11.4296250916209,31.3230069208312,
20.3702353053105));
#207418=CARTESIAN_POINT('Ctrl Pts',(-11.4222215863095,31.2972218364709,
20.3929541496669));
#207419=CARTESIAN_POINT('Ctrl Pts',(-11.4162662425833,31.2724654584819,
20.41449764195));
#207420=CARTESIAN_POINT('Ctrl Pts',(-11.4158153663029,31.2705616818053,
20.416152548834));
#207421=CARTESIAN_POINT('',(-11.557743621898,31.3664696882249,20.5895913877462));
#207422=CARTESIAN_POINT('Ctrl Pts',(-11.5236414803406,31.3123410632452,
20.6592929976907));
#207423=CARTESIAN_POINT('Ctrl Pts',(-11.5306148210847,31.3244250370319,
20.6442492274601));
#207424=CARTESIAN_POINT('Ctrl Pts',(-11.5381554508041,31.3366388295085,
20.6285977043819));
#207425=CARTESIAN_POINT('Ctrl Pts',(-11.5462395324573,31.3490982324758,
20.6123645738969));
#207426=CARTESIAN_POINT('Ctrl Pts',(-11.5499592926091,31.3548312263595,
20.604895159991));
#207427=CARTESIAN_POINT('Ctrl Pts',(-11.5537943257138,31.3606168682281,
20.597302808874));
#207428=CARTESIAN_POINT('Ctrl Pts',(-11.5577436218978,31.3664696882245,
20.5895913877463));
#207429=CARTESIAN_POINT('Ctrl Pts',(-11.5577400716101,31.3664723520847,
20.5895915913349));
#207430=CARTESIAN_POINT('Ctrl Pts',(-11.5478828184213,31.3546794550196,
20.5736627832559));
#207431=CARTESIAN_POINT('Ctrl Pts',(-11.5371344084748,31.3435846812376,
20.5575291998409));
#207432=CARTESIAN_POINT('Ctrl Pts',(-11.5254717502545,31.3331936585668,
20.5415068952339));
#207433=CARTESIAN_POINT('Ctrl Pts',(-12.0378497355272,31.4425490252086,
20.5738553761991));
#207434=CARTESIAN_POINT('Ctrl Pts',(-12.0282462460109,31.4561373472307,
20.5689886453752));
#207435=CARTESIAN_POINT('Ctrl Pts',(-12.0127768033696,31.4740959824793,
20.5630346371844));
#207436=CARTESIAN_POINT('Ctrl Pts',(-11.989345784974,31.4928759914686,20.5593937145666));
#207437=CARTESIAN_POINT('Ctrl Pts',(-11.9695999209468,31.5046212984245,
20.5591475848073));
#207438=CARTESIAN_POINT('Ctrl Pts',(-11.9464552892464,31.5140819602986,
20.5618621129785));
#207439=CARTESIAN_POINT('Ctrl Pts',(-11.9186452785543,31.5209097644878,
20.5680083702549));
#207440=CARTESIAN_POINT('Ctrl Pts',(-11.8851503509333,31.5244395583952,
20.5777553795659));
#207441=CARTESIAN_POINT('Ctrl Pts',(-11.8455791535605,31.5238186325045,
20.5907799437831));
#207442=CARTESIAN_POINT('Ctrl Pts',(-11.8002462104432,31.5181297424928,
20.6062790254307));
#207443=CARTESIAN_POINT('Ctrl Pts',(-11.7497565199843,31.5062783522383,
20.6233306934914));
#207444=CARTESIAN_POINT('Ctrl Pts',(-11.694800445611,31.4867004729128,20.6411224700087));
#207445=CARTESIAN_POINT('Ctrl Pts',(-11.636426449098,31.457089568807,20.6589125050819));
#207446=CARTESIAN_POINT('Ctrl Pts',(-11.5774607273283,31.4148793886289,
20.6757648583591));
#207447=CARTESIAN_POINT('Ctrl Pts',(-11.5159321910333,31.3511224323182,
20.6926461738226));
#207448=CARTESIAN_POINT('Ctrl Pts',(-11.4837540242092,31.2948626032822,
20.7019105567108));
#207449=CARTESIAN_POINT('Ctrl Pts',(-11.4705505775505,31.2594370657742,
20.7065189047718));
#207450=CARTESIAN_POINT('Ctrl Pts',(-12.0390522603586,31.4434771606362,
20.5624730961225));
#207451=CARTESIAN_POINT('Ctrl Pts',(-12.0296177424399,31.4573085465233,
20.557644005594));
#207452=CARTESIAN_POINT('Ctrl Pts',(-12.0142516645694,31.4756650763807,
20.5517515864848));
#207453=CARTESIAN_POINT('Ctrl Pts',(-11.9906654743777,31.4948280454827,
20.5481537396414));
#207454=CARTESIAN_POINT('Ctrl Pts',(-11.9706736272909,31.5067355157061,
20.5479106455658));
#207455=CARTESIAN_POINT('Ctrl Pts',(-11.9471882631363,31.5161728685891,
20.5505926310197));
#207456=CARTESIAN_POINT('Ctrl Pts',(-11.9190107257359,31.5227356790837,
20.5566732376218));
#207457=CARTESIAN_POINT('Ctrl Pts',(-11.8852169117366,31.5257388283059,
20.5663393442057));
#207458=CARTESIAN_POINT('Ctrl Pts',(-11.8455099899408,31.5243659691025,
20.5793000038064));
#207459=CARTESIAN_POINT('Ctrl Pts',(-11.8002702485143,31.5177859911014,
20.5947881190063));
#207460=CARTESIAN_POINT('Ctrl Pts',(-11.7501361679039,31.5050089022974,
20.6119087952344));
#207461=CARTESIAN_POINT('Ctrl Pts',(-11.6958136807705,31.4845794208114,
20.6298644074823));
#207462=CARTESIAN_POINT('Ctrl Pts',(-11.6383530210753,31.4543139242073,
20.6479162121667));
#207463=CARTESIAN_POINT('Ctrl Pts',(-11.5805393706179,31.411797298306,20.6651141421798));
#207464=CARTESIAN_POINT('Ctrl Pts',(-11.5204463124852,31.3482487081595,
20.6824406958259));
#207465=CARTESIAN_POINT('Ctrl Pts',(-11.4891850574781,31.2926446149217,
20.6920141299496));
#207466=CARTESIAN_POINT('Ctrl Pts',(-11.4764073835527,31.2577446094319,
20.6967881073784));
#207467=CARTESIAN_POINT('Ctrl Pts',(-12.0436282514454,31.4470003901654,
20.536264264119));
#207468=CARTESIAN_POINT('Ctrl Pts',(-12.034493910972,31.4615083260108,20.5315777710043));
#207469=CARTESIAN_POINT('Ctrl Pts',(-12.0191992798909,31.4809565935373,
20.5258959951014));
#207470=CARTESIAN_POINT('Ctrl Pts',(-11.9949765060068,31.5012110384994,
20.5224395652088));
#207471=CARTESIAN_POINT('Ctrl Pts',(-11.974179447003,31.513633012691,20.5222063198165));
#207472=CARTESIAN_POINT('Ctrl Pts',(-11.9496410799298,31.5231354697339,
20.5247818750704));
#207473=CARTESIAN_POINT('Ctrl Pts',(-11.9203252610981,31.5291747412537,
20.5306402094899));
#207474=CARTESIAN_POINT('Ctrl Pts',(-11.8855389636739,31.5310097026463,
20.5400078759097));
#207475=CARTESIAN_POINT('Ctrl Pts',(-11.8452155431985,31.5279003903494,
20.552672682695));
#207476=CARTESIAN_POINT('Ctrl Pts',(-11.7998957186611,31.5192100086686,
20.5679602937137));
#207477=CARTESIAN_POINT('Ctrl Pts',(-11.7502993286167,31.5041867315287,
20.585049186309));
#207478=CARTESIAN_POINT('Ctrl Pts',(-11.6971709102627,31.4816222663607,
20.603185497029));
#207479=CARTESIAN_POINT('Ctrl Pts',(-11.641569394758,31.4496114130014,20.6216460894217));
#207480=CARTESIAN_POINT('Ctrl Pts',(-11.5861976434869,31.4060863919515,
20.6394585646804));
#207481=CARTESIAN_POINT('Ctrl Pts',(-11.5292291114001,31.3426126500194,
20.657631431142));
#207482=CARTESIAN_POINT('Ctrl Pts',(-11.5000180311453,31.2882069025719,
20.6678200072095));
#207483=CARTESIAN_POINT('Ctrl Pts',(-11.4882092227828,31.2543344202294,
20.6729276831332));
#207484=CARTESIAN_POINT('Ctrl Pts',(-12.0575762875787,31.4577190487564,
20.496968418651));
#207485=CARTESIAN_POINT('Ctrl Pts',(-12.0485433711928,31.4736997218921,
20.4927150638181));
#207486=CARTESIAN_POINT('Ctrl Pts',(-12.0327026303546,31.4954733408521,
20.4876190494936));
#207487=CARTESIAN_POINT('Ctrl Pts',(-12.0064300758484,31.5181865811692,
20.4845402765012));
#207488=CARTESIAN_POINT('Ctrl Pts',(-11.9834891417307,31.5319333906176,
20.4843330064096));
#207489=CARTESIAN_POINT('Ctrl Pts',(-11.9563192047779,31.5419992814631,
20.4866254596259));
#207490=CARTESIAN_POINT('Ctrl Pts',(-11.9241514695229,31.5475933568965,
20.4918716679812));
#207491=CARTESIAN_POINT('Ctrl Pts',(-11.8866838014165,31.5478511933956,
20.5003520205884));
#207492=CARTESIAN_POINT('Ctrl Pts',(-11.8442438654068,31.5421185460801,
20.5119900329714));
#207493=CARTESIAN_POINT('Ctrl Pts',(-11.7976482297819,31.5300341918935,
20.5262896995629));
#207494=CARTESIAN_POINT('Ctrl Pts',(-11.7477554295765,31.5111933842229,
20.542583103385));
#207495=CARTESIAN_POINT('Ctrl Pts',(-11.6953786943282,31.4847451245815,
20.5602194926639));
#207496=CARTESIAN_POINT('Ctrl Pts',(-11.6416080918103,31.4491836100436,
20.5785322957727));
#207497=CARTESIAN_POINT('Ctrl Pts',(-11.5890705985141,31.4029592276805,
20.5965556145062));
#207498=CARTESIAN_POINT('Ctrl Pts',(-11.5360776828665,31.3380096002794,
20.6152957883481));
#207499=CARTESIAN_POINT('Ctrl Pts',(-11.5097008533749,31.2841786990893,
20.6260282901189));
#207500=CARTESIAN_POINT('Ctrl Pts',(-11.4992995253795,31.2511308049079,
20.6314493006766));
#207501=CARTESIAN_POINT('Ctrl Pts',(-12.0800139376718,31.4749484683736,
20.4600534111479));
#207502=CARTESIAN_POINT('Ctrl Pts',(-12.0706170886132,31.4929163760038,
20.4564958489854));
#207503=CARTESIAN_POINT('Ctrl Pts',(-12.0534029260503,31.5177812685455,
20.4523056516638));
#207504=CARTESIAN_POINT('Ctrl Pts',(-12.0237620819975,31.5438874283228,
20.4497998061508));
#207505=CARTESIAN_POINT('Ctrl Pts',(-11.9975735413782,31.559607733941,20.4496317019961));
#207506=CARTESIAN_POINT('Ctrl Pts',(-11.9665448355369,31.5708164736959,
20.4514955023002));
#207507=CARTESIAN_POINT('Ctrl Pts',(-11.9301895199401,31.5764398501695,
20.4557993652266));
#207508=CARTESIAN_POINT('Ctrl Pts',(-11.8886311886635,31.5754457982567,
20.4628668178884));
#207509=CARTESIAN_POINT('Ctrl Pts',(-11.842632706867,31.5672226672471,20.4727720758401));
#207510=CARTESIAN_POINT('Ctrl Pts',(-11.7933162871956,31.5516473334387,
20.4852383562836));
#207511=CARTESIAN_POINT('Ctrl Pts',(-11.7416927713612,31.5286279192171,
20.4997994652092));
#207512=CARTESIAN_POINT('Ctrl Pts',(-11.6886541582628,31.497631913543,20.5159509057157));
#207513=CARTESIAN_POINT('Ctrl Pts',(-11.6353436027147,31.4575049414108,
20.5331229248395));
#207514=CARTESIAN_POINT('Ctrl Pts',(-11.5843794119758,31.4071807205345,
20.5504083966149));
#207515=CARTESIAN_POINT('Ctrl Pts',(-11.5341872572635,31.3387528673826,
20.5687574014107));
#207516=CARTESIAN_POINT('Ctrl Pts',(-11.5101573060169,31.2838526039654,
20.5795024947147));
#207517=CARTESIAN_POINT('Ctrl Pts',(-11.5010186814325,31.2506362484852,
20.5849715606161));
#207518=CARTESIAN_POINT('Ctrl Pts',(-12.1077866062928,31.496265979155,20.4313441273811));
#207519=CARTESIAN_POINT('Ctrl Pts',(-12.0975989108088,31.5164470059744,
20.4286471647308));
#207520=CARTESIAN_POINT('Ctrl Pts',(-12.07836516151,31.544718805153,20.4255546065157));
#207521=CARTESIAN_POINT('Ctrl Pts',(-12.0445093685163,31.574661404975,20.4237355737449));
#207522=CARTESIAN_POINT('Ctrl Pts',(-12.0144309392942,31.5927225998924,
20.4236142561048));
#207523=CARTESIAN_POINT('Ctrl Pts',(-11.9788678264351,31.6054986344832,
20.4249647646172));
#207524=CARTESIAN_POINT('Ctrl Pts',(-11.9375876745918,31.611639684139,20.4281295740444));
#207525=CARTESIAN_POINT('Ctrl Pts',(-11.8911098871471,31.6099260121379,
20.4334575355143));
#207526=CARTESIAN_POINT('Ctrl Pts',(-11.8406074264536,31.5997371472879,
20.4411657381466));
#207527=CARTESIAN_POINT('Ctrl Pts',(-11.7874916384578,31.5811121679937,
20.4512050598757));
#207528=CARTESIAN_POINT('Ctrl Pts',(-11.7329161598263,31.5541879334228,
20.4633296908234));
#207529=CARTESIAN_POINT('Ctrl Pts',(-11.6778499948762,31.5186606525904,
20.4772034964532));
#207530=CARTESIAN_POINT('Ctrl Pts',(-11.6235039449975,31.4736229718598,
20.4923803247657));
#207531=CARTESIAN_POINT('Ctrl Pts',(-11.5725588196628,31.4183807027898,
20.5080569961068));
#207532=CARTESIAN_POINT('Ctrl Pts',(-11.5235120248679,31.344934645071,20.5250798783944));
#207533=CARTESIAN_POINT('Ctrl Pts',(-11.5009582117646,31.2874230165279,
20.5352836397795));
#207534=CARTESIAN_POINT('Ctrl Pts',(-11.4927358098115,31.253032746647,20.540517717747));
#207535=CARTESIAN_POINT('Ctrl Pts',(-12.1331436232825,31.5157241994304,
20.4152561005345));
#207536=CARTESIAN_POINT('Ctrl Pts',(-12.1220309562202,31.5377788301207,
20.4133445060053));
#207537=CARTESIAN_POINT('Ctrl Pts',(-12.1007627556764,31.5689111960587,
20.4112400736243));
#207538=CARTESIAN_POINT('Ctrl Pts',(-12.0630313375148,31.6021400216316,
20.4100347969015));
#207539=CARTESIAN_POINT('Ctrl Pts',(-12.0294788002228,31.6222777820627,
20.4099551876278));
#207540=CARTESIAN_POINT('Ctrl Pts',(-11.9899198639523,31.6365758256509,
20.4108473525126));
#207541=CARTESIAN_POINT('Ctrl Pts',(-11.9442972932831,31.6434765019441,
20.4129884895802));
#207542=CARTESIAN_POINT('Ctrl Pts',(-11.8934136931515,31.6416005514985,
20.4167338365312));
#207543=CARTESIAN_POINT('Ctrl Pts',(-11.8387398024701,31.6302827585605,
20.4224049039052));
#207544=CARTESIAN_POINT('Ctrl Pts',(-11.7818977863559,31.6096313037052,
20.4301343843075));
#207545=CARTESIAN_POINT('Ctrl Pts',(-11.7241443966645,31.5798973903622,
20.4398602146507));
#207546=CARTESIAN_POINT('Ctrl Pts',(-11.6665067291398,31.5408873926357,
20.4513924279896));
#207547=CARTESIAN_POINT('Ctrl Pts',(-11.610258502276,31.491807441225,20.46439996435));
#207548=CARTESIAN_POINT('Ctrl Pts',(-11.5581812486015,31.4321682553997,
20.4781931482682));
#207549=CARTESIAN_POINT('Ctrl Pts',(-11.5087963640354,31.3537154586993,
20.4935033419888));
#207550=CARTESIAN_POINT('Ctrl Pts',(-11.4867385660343,31.293051937817,20.5028808600972));
#207551=CARTESIAN_POINT('Ctrl Pts',(-11.4789671663391,31.2570143531752,
20.5077248467703));
#207552=CARTESIAN_POINT('Ctrl Pts',(-12.1535928196641,31.5314139718006,
20.4069085351589));
#207553=CARTESIAN_POINT('Ctrl Pts',(-12.1416414787525,31.5549123867142,
20.4056301292761));
#207554=CARTESIAN_POINT('Ctrl Pts',(-12.1186455234302,31.588237409194,20.4043161548046));
#207555=CARTESIAN_POINT('Ctrl Pts',(-12.0777761315713,31.6240174633913,
20.4035997570521));
#207556=CARTESIAN_POINT('Ctrl Pts',(-12.0414572852417,31.6458021275326,
20.4035533223764));
#207557=CARTESIAN_POINT('Ctrl Pts',(-11.9987418028451,31.6613691977975,
20.4040805641545));
#207558=CARTESIAN_POINT('Ctrl Pts',(-11.9496876864086,31.6690136243854,
20.4054036111845));
#207559=CARTESIAN_POINT('Ctrl Pts',(-11.8952902015496,31.6672329018097,
20.4078752049426));
#207560=CARTESIAN_POINT('Ctrl Pts',(-11.8372252000938,31.6553089622133,
20.4118891734468));
#207561=CARTESIAN_POINT('Ctrl Pts',(-11.7772605663974,31.6333696130461,
20.4177129325863));
#207562=CARTESIAN_POINT('Ctrl Pts',(-11.7167237530921,31.6017150864621,
20.4254246190828));
#207563=CARTESIAN_POINT('Ctrl Pts',(-11.6566831206696,31.5601955176406,
20.4349486906403));
#207564=CARTESIAN_POINT('Ctrl Pts',(-11.5984636552138,31.5080573451658,
20.4460479299285));
#207565=CARTESIAN_POINT('Ctrl Pts',(-11.5449480672271,31.4449149244581,
20.4581326961456));
#207566=CARTESIAN_POINT('Ctrl Pts',(-11.4946581332727,31.3622302096164,
20.4718323209606));
#207567=CARTESIAN_POINT('Ctrl Pts',(-11.4726111144287,31.2986740250469,
20.480391795206));
#207568=CARTESIAN_POINT('Ctrl Pts',(-11.4650272430458,31.2610449624792,
20.484840970225));
#207569=CARTESIAN_POINT('Ctrl Pts',(-12.1685544806892,31.5428923934097,
20.4027961915703));
#207570=CARTESIAN_POINT('Ctrl Pts',(-12.1559495361118,31.5674181785211,
20.4019809843941));
#207571=CARTESIAN_POINT('Ctrl Pts',(-12.1316519214152,31.6022981914114,
20.4012425815058));
#207572=CARTESIAN_POINT('Ctrl Pts',(-12.0884812520392,31.6399021833854,
20.4008812471784));
#207573=CARTESIAN_POINT('Ctrl Pts',(-12.0501536958017,31.6628798400339,
20.4008588862451));
#207574=CARTESIAN_POINT('Ctrl Pts',(-12.005157139582,31.6793933349898,20.40112116203));
#207575=CARTESIAN_POINT('Ctrl Pts',(-11.9536226916991,31.6876384824032,
20.4018488665162));
#207576=CARTESIAN_POINT('Ctrl Pts',(-11.8966711709326,31.686024930611,20.4033896180651));
#207577=CARTESIAN_POINT('Ctrl Pts',(-11.8361133947856,31.673788718843,20.406185025023));
#207578=CARTESIAN_POINT('Ctrl Pts',(-11.7738133858,31.6510564430041,20.4105959422451));
#207579=CARTESIAN_POINT('Ctrl Pts',(-11.7111449527059,31.6181455854623,
20.416799641194));
#207580=CARTESIAN_POINT('Ctrl Pts',(-11.6492042402096,31.5749188552658,
20.4248028104553));
#207581=CARTESIAN_POINT('Ctrl Pts',(-11.5893539715614,31.5206301041503,
20.4344373336574));
#207582=CARTESIAN_POINT('Ctrl Pts',(-11.5345594880672,31.4549429393016,
20.4451904269428));
#207583=CARTESIAN_POINT('Ctrl Pts',(-11.4833346645624,31.369078182716,20.4576127674002));
#207584=CARTESIAN_POINT('Ctrl Pts',(-11.4611276827276,31.3032542962358,
20.4655082934067));
#207585=CARTESIAN_POINT('Ctrl Pts',(-11.4536050411171,31.2643474124134,
20.4696340107427));
#207586=CARTESIAN_POINT('Ctrl Pts',(-12.1837570549117,31.5545547037256,
20.4004740531875));
#207587=CARTESIAN_POINT('Ctrl Pts',(-12.1704507756019,31.5800974462366,
20.4001294336246));
#207588=CARTESIAN_POINT('Ctrl Pts',(-12.1447956058944,31.6165116451739,
20.3999732953722));
#207589=CARTESIAN_POINT('Ctrl Pts',(-12.0992815995076,31.6559292390684,
20.3999703002836));
#207590=CARTESIAN_POINT('Ctrl Pts',(-12.0589271889758,31.6801079656237,
20.3999722153671));
#207591=CARTESIAN_POINT('Ctrl Pts',(-12.011639267166,31.6975998165879,20.3999671479379));
#207592=CARTESIAN_POINT('Ctrl Pts',(-11.9576127981932,31.7065079802836,
20.4000929140161));
#207593=CARTESIAN_POINT('Ctrl Pts',(-11.898081840283,31.7051550129177,20.4006888569737));
#207594=CARTESIAN_POINT('Ctrl Pts',(-11.8349802945708,31.6927235902402,
20.4022403639076));
#207595=CARTESIAN_POINT('Ctrl Pts',(-11.7702601209088,31.6693245952776,
20.4051984573758));
#207596=CARTESIAN_POINT('Ctrl Pts',(-11.7053372323961,31.6352757102796,
20.4098379362544));
#207597=CARTESIAN_POINT('Ctrl Pts',(-11.6413337649132,31.5904343298686,
20.4162476598684));
#207598=CARTESIAN_POINT('Ctrl Pts',(-11.5796509984887,31.5340412902569,
20.4243301368038));
#207599=CARTESIAN_POINT('Ctrl Pts',(-11.5233462409452,31.4657855261792,
20.4336540871211));
#207600=CARTESIAN_POINT('Ctrl Pts',(-11.4709177278409,31.3766115886772,
20.4446865430432));
#207601=CARTESIAN_POINT('Ctrl Pts',(-11.4483920291278,31.308342723804,20.451846552582));
#207602=CARTESIAN_POINT('Ctrl Pts',(-11.4408609102862,31.2680319162848,
20.4556114150684));
#207603=CARTESIAN_POINT('Ctrl Pts',(-12.2052489876686,31.5710404021489,
20.3998749618523));
#207604=CARTESIAN_POINT('Ctrl Pts',(-12.1908974397261,31.5979818475886,
20.400195513993));
#207605=CARTESIAN_POINT('Ctrl Pts',(-12.1632725846365,31.6364986539953,
20.4008588039731));
#207606=CARTESIAN_POINT('Ctrl Pts',(-12.1144385605749,31.6784227499265,
20.4013588633762));
#207607=CARTESIAN_POINT('Ctrl Pts',(-12.0712393069862,31.7042833379574,
20.4013948306732));
#207608=CARTESIAN_POINT('Ctrl Pts',(-12.0207502940297,31.7231824272363,
20.4010145500716));
#207609=CARTESIAN_POINT('Ctrl Pts',(-11.9632416842474,31.7331039713207,
20.4002936762954));
#207610=CARTESIAN_POINT('Ctrl Pts',(-11.9000868984389,31.7322505427215,
20.3995554182531));
#207611=CARTESIAN_POINT('Ctrl Pts',(-11.8333735225146,31.7197196485016,
20.3993401545615));
#207612=CARTESIAN_POINT('Ctrl Pts',(-11.7651637408503,31.6955790200566,
20.4002194739277));
#207613=CARTESIAN_POINT('Ctrl Pts',(-11.6969257634948,31.660121571724,20.4026014199962));
#207614=CARTESIAN_POINT('Ctrl Pts',(-11.6298152321276,31.6131710318382,
20.4066890153102));
#207615=CARTESIAN_POINT('Ctrl Pts',(-11.5652882406053,31.5539201361076,
20.4124852051444));
#207616=CARTESIAN_POINT('Ctrl Pts',(-11.5065436822527,31.4820578804168,
20.4196788636312));
#207617=CARTESIAN_POINT('Ctrl Pts',(-11.4520466816744,31.3880930809972,
20.4286133866654));
#207618=CARTESIAN_POINT('Ctrl Pts',(-11.4288446338228,31.316164246562,20.4346455884092));
#207619=CARTESIAN_POINT('Ctrl Pts',(-11.4211993344512,31.2737161500522,
20.4378537763446));
#207620=CARTESIAN_POINT('Ctrl Pts',(-12.2334000012461,31.5926312923683,
20.4045488444169));
#207621=CARTESIAN_POINT('Ctrl Pts',(-12.2175699145204,31.6213255469054,
20.405740462561));
#207622=CARTESIAN_POINT('Ctrl Pts',(-12.1872623589515,31.6624616423768,
20.4074695017577));
#207623=CARTESIAN_POINT('Ctrl Pts',(-12.134064925932,31.7075521130363,20.4086213024029));
#207624=CARTESIAN_POINT('Ctrl Pts',(-12.0871811333286,31.7355829364787,
20.4087013288579));
#207625=CARTESIAN_POINT('Ctrl Pts',(-12.0325769387506,31.7563743686723,
20.407835133022));
#207626=CARTESIAN_POINT('Ctrl Pts',(-11.9705903410443,31.7677780110114,
20.4060140877449));
#207627=CARTESIAN_POINT('Ctrl Pts',(-11.9027351516118,31.7678456498874,
20.4035312455765));
#207628=CARTESIAN_POINT('Ctrl Pts',(-11.8312589314118,31.7555434568322,
20.4009849827276));
#207629=CARTESIAN_POINT('Ctrl Pts',(-11.7583395761049,31.7308400480208,
20.3990907686521));
#207630=CARTESIAN_POINT('Ctrl Pts',(-11.685499099585,31.6939449452232,20.3984217585089));
#207631=CARTESIAN_POINT('Ctrl Pts',(-11.6139304436442,31.6445845895504,
20.3993264383368));
#207632=CARTESIAN_POINT('Ctrl Pts',(-11.5451621223898,31.5818282940684,
20.4019405189293));
#207633=CARTESIAN_POINT('Ctrl Pts',(-11.4826020219745,31.5052924467597,
20.4061202848976));
#207634=CARTESIAN_POINT('Ctrl Pts',(-11.4246495189188,31.4048232232491,
20.4120362365965));
#207635=CARTESIAN_POINT('Ctrl Pts',(-11.4001023372706,31.3276865126581,
20.4164121880702));
#207636=CARTESIAN_POINT('Ctrl Pts',(-11.3920996157769,31.2821286146254,
20.4187965737236));
#207637=CARTESIAN_POINT('Ctrl Pts',(-12.2671340679953,31.6184991606391,
20.4201381760403));
#207638=CARTESIAN_POINT('Ctrl Pts',(-12.2493320172209,31.6491488033824,
20.4223732420328));
#207639=CARTESIAN_POINT('Ctrl Pts',(-12.2156217397893,31.6931770018871,
20.4253655412884));
#207640=CARTESIAN_POINT('Ctrl Pts',(-12.1571685995538,31.7418481919768,
20.4272852012993));
#207641=CARTESIAN_POINT('Ctrl Pts',(-12.1059459339529,31.7724197646152,
20.427417029277));
#207642=CARTESIAN_POINT('Ctrl Pts',(-12.0465526654998,31.7955686519419,
20.4259787144018));
#207643=CARTESIAN_POINT('Ctrl Pts',(-11.9793519762269,31.8090314669251,
20.422855393817));
#207644=CARTESIAN_POINT('Ctrl Pts',(-11.9059487780974,31.8106909657678,
20.4182874746331));
#207645=CARTESIAN_POINT('Ctrl Pts',(-11.8287067105262,31.7993197394921,
20.412917155467));
#207646=CARTESIAN_POINT('Ctrl Pts',(-11.7498898751413,31.7746896967559,
20.4076066274134));
#207647=CARTESIAN_POINT('Ctrl Pts',(-11.6710578667769,31.7368171958491,
20.4031096685625));
#207648=CARTESIAN_POINT('Ctrl Pts',(-11.5934362726428,31.6852147594204,
20.3999416265967));
#207649=CARTESIAN_POINT('Ctrl Pts',(-11.5186415283379,31.6186932495052,
20.3983995217947));
#207650=CARTESIAN_POINT('Ctrl Pts',(-11.4503750333728,31.5366490304456,
20.398558600337));
#207651=CARTESIAN_POINT('Ctrl Pts',(-11.3869164279686,31.4279660716201,
20.4003621349909));
#207652=CARTESIAN_POINT('Ctrl Pts',(-11.3599170201497,31.3438312534346,
20.4024258121912));
#207653=CARTESIAN_POINT('Ctrl Pts',(-11.3511056282785,31.2939790093755,
20.4036498234729));
#207654=CARTESIAN_POINT('Ctrl Pts',(-12.297977588469,31.6421448163543,20.4456862170679));
#207655=CARTESIAN_POINT('Ctrl Pts',(-12.2781461743761,31.6744182808006,
20.4488749016414));
#207656=CARTESIAN_POINT('Ctrl Pts',(-12.2411121894131,31.7208118560376,
20.4530065531215));
#207657=CARTESIAN_POINT('Ctrl Pts',(-12.1778232390518,31.7725153958381,
20.4556134192185));
#207658=CARTESIAN_POINT('Ctrl Pts',(-12.1227198746632,31.8053422751582,
20.4557914855992));
#207659=CARTESIAN_POINT('Ctrl Pts',(-12.0591087412097,31.8307481765837,
20.4538415675349));
#207660=CARTESIAN_POINT('Ctrl Pts',(-11.9873126034765,31.8464138783544,
20.4495457503747));
#207661=CARTESIAN_POINT('Ctrl Pts',(-11.9089324498513,31.850080779047,20.4430776381777));
#207662=CARTESIAN_POINT('Ctrl Pts',(-11.8263525398474,31.8403035470048,
20.435090462374));
#207663=CARTESIAN_POINT('Ctrl Pts',(-11.7418564832033,31.8165861137064,
20.4265515094572));
#207664=CARTESIAN_POINT('Ctrl Pts',(-11.6570078248328,31.77866280299,20.4183602153817));
#207665=CARTESIAN_POINT('Ctrl Pts',(-11.573048371753,31.7257404831655,20.4111760681312));
#207666=CARTESIAN_POINT('Ctrl Pts',(-11.4916762355524,31.6562687103995,
20.4054460760368));
#207667=CARTESIAN_POINT('Ctrl Pts',(-11.4169098821938,31.5692922645663,
20.4014664354076));
#207668=CARTESIAN_POINT('Ctrl Pts',(-11.3468731731984,31.4526252250589,
20.3989499983281));
#207669=CARTESIAN_POINT('Ctrl Pts',(-11.3166814708766,31.3612355358264,
20.3985291555376));
#207670=CARTESIAN_POINT('Ctrl Pts',(-11.3067006052614,31.306814877303,20.3984963851396));
#207671=CARTESIAN_POINT('Ctrl Pts',(-12.318562836594,31.6579208751403,20.4731807077106));
#207672=CARTESIAN_POINT('Ctrl Pts',(-12.2971676935554,31.6911264381861,
20.4770054567161));
#207673=CARTESIAN_POINT('Ctrl Pts',(-12.2577188988701,31.7388407958822,
20.4818830373573));
#207674=CARTESIAN_POINT('Ctrl Pts',(-12.1911743336567,31.7923447971833,
20.4849348137706));
#207675=CARTESIAN_POINT('Ctrl Pts',(-12.1335608381776,31.8266142614561,
20.4851426989628));
#207676=CARTESIAN_POINT('Ctrl Pts',(-12.0672833941345,31.8536204206001,
20.4828619602335));
#207677=CARTESIAN_POINT('Ctrl Pts',(-11.9925791294905,31.8710523817921,
20.4778004293063));
#207678=CARTESIAN_POINT('Ctrl Pts',(-11.9109657672222,31.876569397987,20.4700698632302));
#207679=CARTESIAN_POINT('Ctrl Pts',(-11.8247622600797,31.8685428449146,
20.4603040105091));
#207680=CARTESIAN_POINT('Ctrl Pts',(-11.736210394686,31.8462163167284,20.4495134346753));
#207681=CARTESIAN_POINT('Ctrl Pts',(-11.6468482342447,31.8090384264475,
20.4386767653294));
#207682=CARTESIAN_POINT('Ctrl Pts',(-11.5579158085745,31.7559102781512,
20.4285419010898));
#207683=CARTESIAN_POINT('Ctrl Pts',(-11.4711669320982,31.6849246983284,
20.419658267338));
#207684=CARTESIAN_POINT('Ctrl Pts',(-11.3908767172401,31.5947527464213,
20.41248870949));
#207685=CARTESIAN_POINT('Ctrl Pts',(-11.3150222437317,31.4723186365511,
20.406571340381));
#207686=CARTESIAN_POINT('Ctrl Pts',(-11.2818213788142,31.3752951025353,
20.4041498374004));
#207687=CARTESIAN_POINT('Ctrl Pts',(-11.270662306763,31.3172317809044,20.4030971998011));
#207688=CARTESIAN_POINT('Ctrl Pts',(-12.3281968067342,31.6653015180101,
20.4912262496443));
#207689=CARTESIAN_POINT('Ctrl Pts',(-12.3059660526903,31.6988681126779,
20.4953484863904));
#207690=CARTESIAN_POINT('Ctrl Pts',(-12.2652896726457,31.7470727341998,
20.5005679826339));
#207691=CARTESIAN_POINT('Ctrl Pts',(-12.1972075103956,31.8013086154247,
20.5038211675029));
#207692=CARTESIAN_POINT('Ctrl Pts',(-12.1384588716021,31.8362221612418,
20.5040424924677));
#207693=CARTESIAN_POINT('Ctrl Pts',(-12.071007327674,31.8640238085348,20.5016121972481));
#207694=CARTESIAN_POINT('Ctrl Pts',(-11.9950208424233,31.8824291638265,
20.4962006494781));
#207695=CARTESIAN_POINT('Ctrl Pts',(-11.9119381849364,31.8890650808939,
20.4878821029147));
#207696=CARTESIAN_POINT('Ctrl Pts',(-11.8240085408288,31.8821983898357,
20.4772678768027));
#207697=CARTESIAN_POINT('Ctrl Pts',(-11.7334269317099,31.8609104467339,
20.4653754681664));
#207698=CARTESIAN_POINT('Ctrl Pts',(-11.6417055532841,31.8244678201616,
20.4532116350865));
#207699=CARTESIAN_POINT('Ctrl Pts',(-11.5500773558977,31.7715780536645,
20.4415617905831));
#207700=CARTESIAN_POINT('Ctrl Pts',(-11.4603228132749,31.7001097166055,
20.4310244384039));
#207701=CARTESIAN_POINT('Ctrl Pts',(-11.3768594781163,31.6084900043492,
20.4221499300775));
#207702=CARTESIAN_POINT('Ctrl Pts',(-11.2975745074564,31.4831395091575,
20.4143842084279));
#207703=CARTESIAN_POINT('Ctrl Pts',(-11.262529723804,31.3830866912599,20.4108565888752));
#207704=CARTESIAN_POINT('Ctrl Pts',(-11.2506220676142,31.3230242472378,
20.409236867589));
#207705=CARTESIAN_POINT('Ctrl Pts',(-12.3308905537583,31.6673649261732,
20.4968417972711));
#207706=CARTESIAN_POINT('Ctrl Pts',(-12.308414734114,31.7010241935245,20.5010471930374));
#207707=CARTESIAN_POINT('Ctrl Pts',(-12.2673843857345,31.7493518254159,
20.5063615017529));
#207708=CARTESIAN_POINT('Ctrl Pts',(-12.1988707611544,31.8037801598221,
20.5096702527032));
#207709=CARTESIAN_POINT('Ctrl Pts',(-12.1398090845479,31.838870380182,20.509895278715));
#207710=CARTESIAN_POINT('Ctrl Pts',(-12.0720373669872,31.8668995770061,
20.5074237460698));
#207711=CARTESIAN_POINT('Ctrl Pts',(-11.9957010323579,31.8855932551038,
20.5019152481404));
#207712=CARTESIAN_POINT('Ctrl Pts',(-11.9122123729642,31.8925698735269,
20.4934326108646));
#207713=CARTESIAN_POINT('Ctrl Pts',(-11.8237967526095,31.8860649686064,
20.4825794167138));
#207714=CARTESIAN_POINT('Ctrl Pts',(-11.7326331245379,31.8651100844464,
20.4703736353582));
#207715=CARTESIAN_POINT('Ctrl Pts',(-11.6402249172417,31.8289155669984,
20.4578289079259));
#207716=CARTESIAN_POINT('Ctrl Pts',(-11.5478024141353,31.7761292912125,
20.4457407099812));
#207717=CARTESIAN_POINT('Ctrl Pts',(-11.4571536078398,31.7045508088074,
20.4347213957128));
#207718=CARTESIAN_POINT('Ctrl Pts',(-11.3727383360278,31.6125315446251,
20.4253468301923));
#207719=CARTESIAN_POINT('Ctrl Pts',(-11.2924162766438,31.4863416798404,
20.4170360412095));
#207720=CARTESIAN_POINT('Ctrl Pts',(-11.2568079758855,31.3853986373549,
20.4131804545835));
#207721=CARTESIAN_POINT('Ctrl Pts',(-11.2446693088361,31.3247448266421,
20.4113922910745));
#207722=CARTESIAN_POINT('',(-12.0093496314233,31.5288680059275,20.4730234332114));
#207723=CARTESIAN_POINT('Origin',(-12.0937595591697,31.6580056894232,20.6002961435306));
#207724=CARTESIAN_POINT('Ctrl Pts',(-11.5577436218979,31.3664696882247,
20.5895913877462));
#207725=CARTESIAN_POINT('Ctrl Pts',(-11.5656796751213,31.3772494634238,
20.5869363142587));
#207726=CARTESIAN_POINT('Ctrl Pts',(-11.5745542534386,31.3882108204128,
20.5839057325841));
#207727=CARTESIAN_POINT('Ctrl Pts',(-11.5844850355449,31.3992340597816,
20.5805357269363));
#207728=CARTESIAN_POINT('Ctrl Pts',(-11.5944158176513,31.4102572991504,
20.5771657212884));
#207729=CARTESIAN_POINT('Ctrl Pts',(-11.6054042641159,31.4213424326634,
20.5734574193637));
#207730=CARTESIAN_POINT('Ctrl Pts',(-11.6175451507911,31.432321483283,20.5694360104309));
#207731=CARTESIAN_POINT('Ctrl Pts',(-11.6283074056187,31.4420538318086,
20.565871243799));
#207732=CARTESIAN_POINT('Ctrl Pts',(-11.6399757901301,31.4517016546156,
20.5620610120223));
#207733=CARTESIAN_POINT('Ctrl Pts',(-11.6525851732281,31.4611194764191,
20.5580028456982));
#207734=CARTESIAN_POINT('Ctrl Pts',(-11.664295272871,31.4698656324271,20.5542341020845));
#207735=CARTESIAN_POINT('Ctrl Pts',(-11.6768172582194,31.4784123364317,
20.5502518649629));
#207736=CARTESIAN_POINT('Ctrl Pts',(-11.6901447746744,31.4866326296516,
20.5460299245749));
#207737=CARTESIAN_POINT('Ctrl Pts',(-11.7019472188248,31.4939122718832,
20.5422911022816));
#207738=CARTESIAN_POINT('Ctrl Pts',(-11.7143811181192,31.500935109888,20.5383641426767));
#207739=CARTESIAN_POINT('Ctrl Pts',(-11.7274146156676,31.5076172062101,
20.5342105231763));
#207740=CARTESIAN_POINT('Ctrl Pts',(-11.7381991516605,31.5131462906348,
20.5307736207764));
#207741=CARTESIAN_POINT('Ctrl Pts',(-11.7494117606153,31.5184639689581,
20.5271514667938));
#207742=CARTESIAN_POINT('Ctrl Pts',(-11.7610347141932,31.5234506983493,
20.5234797353429));
#207743=CARTESIAN_POINT('Ctrl Pts',(-11.7724696686183,31.5283567683028,
20.5198673934781));
#207744=CARTESIAN_POINT('Ctrl Pts',(-11.7843023076501,31.5329421510479,
20.5162072270305));
#207745=CARTESIAN_POINT('Ctrl Pts',(-11.7964980467096,31.5370736041556,
20.5125858184369));
#207746=CARTESIAN_POINT('Ctrl Pts',(-11.8085759906143,31.5411651527397,
20.5089993879929));
#207747=CARTESIAN_POINT('Ctrl Pts',(-11.8210105422035,31.5448108996294,
20.5054509326325));
#207748=CARTESIAN_POINT('Ctrl Pts',(-11.8337432028223,31.547869348535,20.5019813211168));
#207749=CARTESIAN_POINT('Ctrl Pts',(-11.8384396736654,31.5489974643734,
20.5007015470139));
#207750=CARTESIAN_POINT('Ctrl Pts',(-11.8431764205197,31.5500456052711,
20.4994320784663));
#207751=CARTESIAN_POINT('Ctrl Pts',(-11.8479494422364,31.5510065354103,
20.4981735277476));
#207752=CARTESIAN_POINT('Ctrl Pts',(-11.8527516918431,31.5519733498638,
20.4969072702167));
#207753=CARTESIAN_POINT('Ctrl Pts',(-11.8575906655498,31.5528518758387,
20.4956520616181));
#207754=CARTESIAN_POINT('Ctrl Pts',(-11.8624616149541,31.5536347767351,
20.4944077766713));
#207755=CARTESIAN_POINT('Ctrl Pts',(-11.8741617107441,31.5555153167943,
20.4914189849884));
#207756=CARTESIAN_POINT('Ctrl Pts',(-11.8860758608736,31.5568038024355,
20.4885606403529));
#207757=CARTESIAN_POINT('Ctrl Pts',(-11.8980489873474,31.5572719625875,
20.4859712262964));
#207758=CARTESIAN_POINT('Ctrl Pts',(-11.9110660723829,31.5577809424702,
20.4831560365431));
#207759=CARTESIAN_POINT('Ctrl Pts',(-11.9241534573544,31.557319050978,20.480656835386));
#207760=CARTESIAN_POINT('Ctrl Pts',(-11.9370672318603,31.5556054140806,
20.4786141033619));
#207761=CARTESIAN_POINT('Ctrl Pts',(-11.9491224642171,31.5540057043316,
20.4767071776075));
#207762=CARTESIAN_POINT('Ctrl Pts',(-11.961025647321,31.5513145260549,20.4751950228297));
#207763=CARTESIAN_POINT('Ctrl Pts',(-11.9725441889503,31.5473271632013,
20.4741987546057));
#207764=CARTESIAN_POINT('Ctrl Pts',(-11.9824272895383,31.5439059394534,
20.4733439398742));
#207765=CARTESIAN_POINT('Ctrl Pts',(-11.9920263495638,31.5395305668493,
20.4728677287127));
#207766=CARTESIAN_POINT('Ctrl Pts',(-12.0011796671771,31.5340920913381,
20.4728774998341));
#207767=CARTESIAN_POINT('Ctrl Pts',(-12.0039454711601,31.5324487792773,
20.4728804523163));
#207768=CARTESIAN_POINT('Ctrl Pts',(-12.0066705083822,31.5307085557886,
20.4729280755498));
#207769=CARTESIAN_POINT('Ctrl Pts',(-12.0093501764596,31.5288688410654,
20.4730242226231));
#207770=CARTESIAN_POINT('Origin',(5.74151140054127,4.39848095827642,20.6002959455859));
#207771=CARTESIAN_POINT('',(-26.6289773842677,6.21573522440571,20.4730232586731));
#207772=CARTESIAN_POINT('Origin',(5.74151140059413,4.39848095766664,20.4730232038443));
#207773=CARTESIAN_POINT('Origin',(-26.7830115402049,6.22439288169645,20.6002950787533));
#207774=CARTESIAN_POINT('Ctrl Pts',(-26.2276534100778,5.8953118443327,20.743862206735));
#207775=CARTESIAN_POINT('Ctrl Pts',(-26.2294052416742,5.89550729594379,
20.742053749228));
#207776=CARTESIAN_POINT('Ctrl Pts',(-26.2511837440446,5.89803036962707,
20.7195084646246));
#207777=CARTESIAN_POINT('Ctrl Pts',(-26.273557783343,5.90174830105866,20.6955785056048));
#207778=CARTESIAN_POINT('Ctrl Pts',(-26.2949194205825,5.90589450761314,
20.6724502137435));
#207779=CARTESIAN_POINT('Ctrl Pts',(-26.1862453438014,5.91737684505119,
20.6295914005616));
#207780=CARTESIAN_POINT('Ctrl Pts',(-26.187905997526,5.91730005534544,20.6277633828822));
#207781=CARTESIAN_POINT('Ctrl Pts',(-26.2085922364031,5.91642022212866,
20.6049700664433));
#207782=CARTESIAN_POINT('Ctrl Pts',(-26.2303650374015,5.91642828289451,
20.5807261360704));
#207783=CARTESIAN_POINT('Ctrl Pts',(-26.2515669473579,5.91699987919327,
20.5573130879553));
#207784=CARTESIAN_POINT('Ctrl Pts',(-26.1447707027079,5.89491967473407,
20.5154073529493));
#207785=CARTESIAN_POINT('Ctrl Pts',(-26.1465039041028,5.89457048228141,
20.5136065269748));
#207786=CARTESIAN_POINT('Ctrl Pts',(-26.1681184542165,5.89029794330358,
20.4911560751771));
#207787=CARTESIAN_POINT('Ctrl Pts',(-26.1911761251135,5.88675467589951,
20.467326226652));
#207788=CARTESIAN_POINT('Ctrl Pts',(-26.2137901634213,5.88399029522407,
20.444415949094));
#207789=CARTESIAN_POINT('Ctrl Pts',(-26.1086203415356,5.83083288569824,
20.4161518175458));
#207790=CARTESIAN_POINT('Ctrl Pts',(-26.110580485528,5.83024654064005,20.4144214274699));
#207791=CARTESIAN_POINT('Ctrl Pts',(-26.1350244592767,5.82303250546147,
20.3928605178581));
#207792=CARTESIAN_POINT('Ctrl Pts',(-26.1610872206442,5.81655811062404,
20.370119423855));
#207793=CARTESIAN_POINT('Ctrl Pts',(-26.1865026259207,5.81113013352677,
20.3484345624583));
#207794=CARTESIAN_POINT('',(-26.2626717561893,5.90584352151254,20.5895278316738));
#207795=CARTESIAN_POINT('Ctrl Pts',(-26.2182331493096,5.89470327565436,
20.5421107123692));
#207796=CARTESIAN_POINT('Ctrl Pts',(-26.232894927703,5.89951993534896,20.5579143885964));
#207797=CARTESIAN_POINT('Ctrl Pts',(-26.2477057009404,5.90322511859199,
20.573821287628));
#207798=CARTESIAN_POINT('Ctrl Pts',(-26.2626719759574,5.90584170655021,
20.5895279155932));
#207799=CARTESIAN_POINT('Ctrl Pts',(-26.2626716463052,5.90584442899366,
20.5895277897142));
#207800=CARTESIAN_POINT('Ctrl Pts',(-26.247318907323,5.90476264673276,20.6063373412278));
#207801=CARTESIAN_POINT('Ctrl Pts',(-26.2325110882354,5.90399175321897,
20.6225795922779));
#207802=CARTESIAN_POINT('Ctrl Pts',(-26.2181377527538,5.90361465845468,
20.6382186215604));
#207803=CARTESIAN_POINT('Ctrl Pts',(-26.2115660634892,5.9034422454739,20.6453690036674));
#207804=CARTESIAN_POINT('Ctrl Pts',(-26.2050858816183,5.90335207444372,
20.6523935596562));
#207805=CARTESIAN_POINT('Ctrl Pts',(-26.1986900122165,5.90335143993317,
20.6592899804825));
#207806=CARTESIAN_POINT('Ctrl Pts',(-26.0962036984053,5.85289099091227,
20.7509290183));
#207807=CARTESIAN_POINT('Ctrl Pts',(-26.140176900054,5.84373140774389,20.7472577190826));
#207808=CARTESIAN_POINT('Ctrl Pts',(-26.2090664541045,5.84240817497417,
20.7404640957712));
#207809=CARTESIAN_POINT('Ctrl Pts',(-26.2944006377125,5.86274467154198,
20.728266224522));
#207810=CARTESIAN_POINT('Ctrl Pts',(-26.351086901521,5.88621389198295,20.7178705883773));
#207811=CARTESIAN_POINT('Ctrl Pts',(-26.3976414254543,5.91319562024069,
20.707138358449));
#207812=CARTESIAN_POINT('Ctrl Pts',(-26.4358027476467,5.94145222560996,
20.6963205156261));
#207813=CARTESIAN_POINT('Ctrl Pts',(-26.4671470130118,5.96971644905281,
20.6856022787377));
#207814=CARTESIAN_POINT('Ctrl Pts',(-26.4928284704212,5.99714161719348,
20.6751928670863));
#207815=CARTESIAN_POINT('Ctrl Pts',(-26.5137288447428,6.02313214301788,
20.6653126580192));
#207816=CARTESIAN_POINT('Ctrl Pts',(-26.5305618744868,6.04727195896729,
20.6561705114451));
#207817=CARTESIAN_POINT('Ctrl Pts',(-26.5439941721308,6.06938674687498,
20.6479128437086));
#207818=CARTESIAN_POINT('Ctrl Pts',(-26.5546567682134,6.08955130208926,
20.6406012525777));
#207819=CARTESIAN_POINT('Ctrl Pts',(-26.5631202059549,6.10806478179128,
20.6341973069237));
#207820=CARTESIAN_POINT('Ctrl Pts',(-26.5698492446928,6.1253493891428,20.6286325223781));
#207821=CARTESIAN_POINT('Ctrl Pts',(-26.5751802223721,6.14188330329611,
20.6238538758244));
#207822=CARTESIAN_POINT('Ctrl Pts',(-26.5793088810083,6.1581485714909,20.6198751057365));
#207823=CARTESIAN_POINT('Ctrl Pts',(-26.5822888111762,6.17461081866807,
20.6168188643396));
#207824=CARTESIAN_POINT('Ctrl Pts',(-26.5840327673443,6.19173196781929,
20.6149428430741));
#207825=CARTESIAN_POINT('Ctrl Pts',(-26.5845483026106,6.22607405573376,
20.6143718837268));
#207826=CARTESIAN_POINT('Ctrl Pts',(-26.5787824158381,6.25513022233264,
20.6206253343285));
#207827=CARTESIAN_POINT('Ctrl Pts',(-26.5702597463856,6.28029695376043,
20.6287965905683));
#207828=CARTESIAN_POINT('Ctrl Pts',(-26.1533467701895,6.04029443306928,
20.5796739240488));
#207829=CARTESIAN_POINT('Ctrl Pts',(-26.1751140909822,6.03304571157366,
20.5706212817401));
#207830=CARTESIAN_POINT('Ctrl Pts',(-26.211377364192,6.02645806469368,20.5543387247285));
#207831=CARTESIAN_POINT('Ctrl Pts',(-26.2632170641874,6.02695164605748,
20.528029027967));
#207832=CARTESIAN_POINT('Ctrl Pts',(-26.3017275100334,6.03146943909422,
20.5071205942154));
#207833=CARTESIAN_POINT('Ctrl Pts',(-26.3371753568108,6.03870902845117,
20.4869375263935));
#207834=CARTESIAN_POINT('Ctrl Pts',(-26.3697157230678,6.0477420130232,20.4678526596189));
#207835=CARTESIAN_POINT('Ctrl Pts',(-26.399587097706,6.05798771566498,20.4500596622938));
#207836=CARTESIAN_POINT('Ctrl Pts',(-26.4268561394058,6.06903403420262,
20.4337504645655));
#207837=CARTESIAN_POINT('Ctrl Pts',(-26.4514806383676,6.08055732437407,
20.4190925403894));
#207838=CARTESIAN_POINT('Ctrl Pts',(-26.4733761958884,6.09228089205658,
20.406201351202));
#207839=CARTESIAN_POINT('Ctrl Pts',(-26.4925470673116,6.10401088499529,
20.3950865220223));
#207840=CARTESIAN_POINT('Ctrl Pts',(-26.5091253431143,6.11566466197161,
20.3856485529536));
#207841=CARTESIAN_POINT('Ctrl Pts',(-26.5233769074695,6.12728731469772,
20.3776848180117));
#207842=CARTESIAN_POINT('Ctrl Pts',(-26.535580340543,6.13903903276253,20.3709898755736));
#207843=CARTESIAN_POINT('Ctrl Pts',(-26.5459382736265,6.1511702738315,20.3654060036749));
#207844=CARTESIAN_POINT('Ctrl Pts',(-26.5544833540047,6.16398656868896,
20.3608730380898));
#207845=CARTESIAN_POINT('Ctrl Pts',(-26.5610011296354,6.17780299394056,
20.3574632310681));
#207846=CARTESIAN_POINT('Ctrl Pts',(-26.564981555381,6.19288413952745,20.3554023321551));
#207847=CARTESIAN_POINT('Ctrl Pts',(-26.5661896041603,6.22385205033879,
20.3547775402019));
#207848=CARTESIAN_POINT('Ctrl Pts',(-26.5528977685626,6.24929722621133,
20.3616386890574));
#207849=CARTESIAN_POINT('Ctrl Pts',(-26.5356326694922,6.26606064409302,
20.3707974144333));
#207850=CARTESIAN_POINT('Ctrl Pts',(-26.1247937706565,5.94646273177077,
20.3034963593183));
#207851=CARTESIAN_POINT('Ctrl Pts',(-26.1546698767341,5.92880398488958,
20.2972149107642));
#207852=CARTESIAN_POINT('Ctrl Pts',(-26.2070413991282,5.90595281547195,
20.2862547996197));
#207853=CARTESIAN_POINT('Ctrl Pts',(-26.2881622754094,5.88799925372768,
20.2707138639853));
#207854=CARTESIAN_POINT('Ctrl Pts',(-26.3512167677978,5.8817455383155,20.2596105436371));
#207855=CARTESIAN_POINT('Ctrl Pts',(-26.4112785748907,5.88205079119163,
20.250131227177));
#207856=CARTESIAN_POINT('Ctrl Pts',(-26.4678408627312,5.88768777408802,
20.2423573405497));
#207857=CARTESIAN_POINT('Ctrl Pts',(-26.5207644893038,5.89776011807899,
20.2362337313553));
#207858=CARTESIAN_POINT('Ctrl Pts',(-26.5697903378375,5.91158059587286,
20.2316601489886));
#207859=CARTESIAN_POINT('Ctrl Pts',(-26.6145881283651,5.92854235324893,
20.2284819248452));
#207860=CARTESIAN_POINT('Ctrl Pts',(-26.6548289385975,5.94803620172101,
20.2264912868921));
#207861=CARTESIAN_POINT('Ctrl Pts',(-26.6903961355838,5.96952147405631,
20.2254417089208));
#207862=CARTESIAN_POINT('Ctrl Pts',(-26.7214411452418,5.99262262543476,
20.2250830152606));
#207863=CARTESIAN_POINT('Ctrl Pts',(-26.7483725952047,6.01721414777032,
20.2251968885084));
#207864=CARTESIAN_POINT('Ctrl Pts',(-26.7716402966467,6.04347271136632,
20.2256144237823));
#207865=CARTESIAN_POINT('Ctrl Pts',(-26.7915607146578,6.07185132270445,
20.2262067424759));
#207866=CARTESIAN_POINT('Ctrl Pts',(-26.808129372253,6.10300103025025,20.2268643368379));
#207867=CARTESIAN_POINT('Ctrl Pts',(-26.8208591254912,6.13762382252645,
20.2274714860178));
#207868=CARTESIAN_POINT('Ctrl Pts',(-26.8286766418155,6.17624039306165,
20.2278896510911));
#207869=CARTESIAN_POINT('Ctrl Pts',(-26.8310530527084,6.25632936819784,
20.2280203606765));
#207870=CARTESIAN_POINT('Ctrl Pts',(-26.8049051583613,6.32132354812327,
20.2266143521031));
#207871=CARTESIAN_POINT('Ctrl Pts',(-26.7715099686366,6.35829069009887,
20.2250506926195));
#207872=CARTESIAN_POINT('Ctrl Pts',(-26.0378788737434,5.6613412804677,20.4124054218357));
#207873=CARTESIAN_POINT('Ctrl Pts',(-26.10027873179,5.63681443098588,20.4143435238032));
#207874=CARTESIAN_POINT('Ctrl Pts',(-26.2021935666151,5.6140539847533,20.4180595856787));
#207875=CARTESIAN_POINT('Ctrl Pts',(-26.3395159004619,5.61439803350765,
20.4255403793486));
#207876=CARTESIAN_POINT('Ctrl Pts',(-26.4366943893287,5.62848864751587,
20.4323343849307));
#207877=CARTESIAN_POINT('Ctrl Pts',(-26.5216372906362,5.65178311258776,
20.4397360050004));
#207878=CARTESIAN_POINT('Ctrl Pts',(-26.5956372997284,5.68121173906988,
20.4475447365294));
#207879=CARTESIAN_POINT('Ctrl Pts',(-26.6601515783792,5.71484532822311,
20.4555900917946));
#207880=CARTESIAN_POINT('Ctrl Pts',(-26.7162110418359,5.75131137924387,
20.4636720741723));
#207881=CARTESIAN_POINT('Ctrl Pts',(-26.764576584881,5.78952768123031,20.4715704302728));
#207882=CARTESIAN_POINT('Ctrl Pts',(-26.8058637030123,5.82856292265134,
20.4790644611774));
#207883=CARTESIAN_POINT('Ctrl Pts',(-26.840773888247,5.86775674472833,20.4859797368627));
#207884=CARTESIAN_POINT('Ctrl Pts',(-26.8701211001633,5.9068173810428,20.4922142513718));
#207885=CARTESIAN_POINT('Ctrl Pts',(-26.8947733790583,5.94588108732168,
20.4977584776803));
#207886=CARTESIAN_POINT('Ctrl Pts',(-26.9154964812905,5.98547510707078,
20.5026384589893));
#207887=CARTESIAN_POINT('Ctrl Pts',(-26.9328299427782,6.02643600137441,
20.5068747300631));
#207888=CARTESIAN_POINT('Ctrl Pts',(-26.9469676543689,6.06979111127117,
20.5104340430213));
#207889=CARTESIAN_POINT('Ctrl Pts',(-26.9576597926321,6.11660201365424,
20.5131880225952));
#207890=CARTESIAN_POINT('Ctrl Pts',(-26.9641515732988,6.16775553226802,
20.5148873931036));
#207891=CARTESIAN_POINT('Ctrl Pts',(-26.9661091887281,6.27285163240188,
20.5154052620529));
#207892=CARTESIAN_POINT('Ctrl Pts',(-26.9444460541964,6.35915292129113,
20.5097382843072));
#207893=CARTESIAN_POINT('Ctrl Pts',(-26.9157594180852,6.41560744716656,
20.5023868182143));
#207894=CARTESIAN_POINT('Ctrl Pts',(-26.6289775810873,6.21573523492803,
20.4730234212826));
#207895=CARTESIAN_POINT('Ctrl Pts',(-26.629811995814,6.20510803367781,20.472701160916));
#207896=CARTESIAN_POINT('Ctrl Pts',(-26.6294706283443,6.19445686574409,
20.4729097560703));
#207897=CARTESIAN_POINT('Ctrl Pts',(-26.6280597551345,6.18388157225634,
20.473538654549));
#207898=CARTESIAN_POINT('Ctrl Pts',(-26.6265594428568,6.17263588231763,
20.4742074206028));
#207899=CARTESIAN_POINT('Ctrl Pts',(-26.6238498275031,6.16147659010859,
20.4753522042077));
#207900=CARTESIAN_POINT('Ctrl Pts',(-26.6200814561562,6.1505178411152,20.4768975788064));
#207901=CARTESIAN_POINT('Ctrl Pts',(-26.6158591210167,6.13823892624739,
20.4786291198014));
#207902=CARTESIAN_POINT('Ctrl Pts',(-26.6103074162746,6.1262129063646,20.4808648958676));
#207903=CARTESIAN_POINT('Ctrl Pts',(-26.6036666858176,6.11457879787119,
20.4835532573987));
#207904=CARTESIAN_POINT('Ctrl Pts',(-26.6020466108413,6.11174053660406,
20.4842091110389));
#207905=CARTESIAN_POINT('Ctrl Pts',(-26.6003618459569,6.10892546359441,
20.4848920677586));
#207906=CARTESIAN_POINT('Ctrl Pts',(-26.5986161105452,6.10613531422921,
20.4856016261115));
#207907=CARTESIAN_POINT('Ctrl Pts',(-26.5913301191048,6.09449036261959,
20.48856303484));
#207908=CARTESIAN_POINT('Ctrl Pts',(-26.5830380439161,6.08324723310644,
20.4919004258741));
#207909=CARTESIAN_POINT('Ctrl Pts',(-26.5740024850064,6.07244153111262,
20.495487419976));
#207910=CARTESIAN_POINT('Ctrl Pts',(-26.5698345606098,6.06745707476483,
20.497142029323));
#207911=CARTESIAN_POINT('Ctrl Pts',(-26.5655081715992,6.06256536046553,
20.498849244724));
#207912=CARTESIAN_POINT('Ctrl Pts',(-26.5610474910132,6.05776849142137,
20.5005933849918));
#207913=CARTESIAN_POINT('Ctrl Pts',(-26.5560262811708,6.05236884766909,
20.5025566939781));
#207914=CARTESIAN_POINT('Ctrl Pts',(-26.5508327487532,6.04708909074544,
20.5045696499207));
#207915=CARTESIAN_POINT('Ctrl Pts',(-26.5454926343596,6.04193153981899,
20.5066169345587));
#207916=CARTESIAN_POINT('Ctrl Pts',(-26.5433185616041,6.0398317924863,20.5074504271444));
#207917=CARTESIAN_POINT('Ctrl Pts',(-26.5411201747083,6.0377522923427,20.5082895696265));
#207918=CARTESIAN_POINT('Ctrl Pts',(-26.5388991255758,6.03569316898532,
20.509133153288));
#207919=CARTESIAN_POINT('Ctrl Pts',(-26.5350608504291,6.03213472361329,
20.5105909806521));
#207920=CARTESIAN_POINT('Ctrl Pts',(-26.5311545777391,6.02863715904603,
20.5120626427248));
#207921=CARTESIAN_POINT('Ctrl Pts',(-26.527187079053,6.02520124721472,20.5135437332321));
#207922=CARTESIAN_POINT('Ctrl Pts',(-26.5252033297099,6.02348329129903,
20.5142842784857));
#207923=CARTESIAN_POINT('Ctrl Pts',(-26.523204267957,6.02178075312127,20.5150271768941));
#207924=CARTESIAN_POINT('Ctrl Pts',(-26.5211907092272,6.02009375928501,
20.5157718580829));
#207925=CARTESIAN_POINT('Ctrl Pts',(-26.5199186319452,6.01902799124854,
20.516242314697));
#207926=CARTESIAN_POINT('Ctrl Pts',(-26.5191129772557,6.01835902943923,
20.5165389015712));
#207927=CARTESIAN_POINT('Ctrl Pts',(-26.5178807943649,6.01734506897432,
20.5169923575222));
#207928=CARTESIAN_POINT('Ctrl Pts',(-26.5171625669686,6.016754041303,20.517256672576));
#207929=CARTESIAN_POINT('Ctrl Pts',(-26.5162991105934,6.01604602986643,
20.5175742678954));
#207930=CARTESIAN_POINT('Ctrl Pts',(-26.5151072771722,6.0150795398432,20.5180107416531));
#207931=CARTESIAN_POINT('Ctrl Pts',(-26.5038523295224,6.00595259775355,
20.522132533513));
#207932=CARTESIAN_POINT('Ctrl Pts',(-26.492563741951,5.99756304470895,20.5260752555235));
#207933=CARTESIAN_POINT('Ctrl Pts',(-26.4813645885561,5.98987953539979,
20.5298747260583));
#207934=CARTESIAN_POINT('Ctrl Pts',(-26.4694168531395,5.98168243932826,
20.533928163588));
#207935=CARTESIAN_POINT('Ctrl Pts',(-26.4575718464029,5.97428806060949,
20.5378185402814));
#207936=CARTESIAN_POINT('Ctrl Pts',(-26.4459545093314,5.96762357423913,
20.5415469223667));
#207937=CARTESIAN_POINT('Ctrl Pts',(-26.4338400036779,5.96067387851157,
20.5454348620531));
#207938=CARTESIAN_POINT('Ctrl Pts',(-26.4219735290994,5.95451675668259,
20.5491461070817));
#207939=CARTESIAN_POINT('Ctrl Pts',(-26.4104597090538,5.94904932970248,
20.5526418729079));
#207940=CARTESIAN_POINT('Ctrl Pts',(-26.3981269583931,5.94319302715184,
20.5563862781645));
#207941=CARTESIAN_POINT('Ctrl Pts',(-26.3861989873672,5.93812690604648,
20.5598827753761));
#207942=CARTESIAN_POINT('Ctrl Pts',(-26.3747571438933,5.93371990060897,
20.5630484486346));
#207943=CARTESIAN_POINT('Ctrl Pts',(-26.3725480108433,5.93286901837259,
20.5636596607558));
#207944=CARTESIAN_POINT('Ctrl Pts',(-26.370356865652,5.93204272160579,20.5642584604813));
#207945=CARTESIAN_POINT('Ctrl Pts',(-26.3681841092156,5.93124009829402,
20.5648441479901));
#207946=CARTESIAN_POINT('Ctrl Pts',(-26.3581532277229,5.92753465796545,
20.5675480690988));
#207947=CARTESIAN_POINT('Ctrl Pts',(-26.3485063423958,5.92434435101327,
20.5700440478511));
#207948=CARTESIAN_POINT('Ctrl Pts',(-26.3392942978968,5.92159383523599,
20.5723482721134));
#207949=CARTESIAN_POINT('Ctrl Pts',(-26.3269900773264,5.91792006305552,
20.5754259476034));
#207950=CARTESIAN_POINT('Ctrl Pts',(-26.3154634104663,5.9150299699435,20.5781610455801));
#207951=CARTESIAN_POINT('Ctrl Pts',(-26.3047856773081,5.91273545086119,
20.5805873495762));
#207952=CARTESIAN_POINT('Ctrl Pts',(-26.2936897066318,5.91035105746266,
20.5831086897889));
#207953=CARTESIAN_POINT('Ctrl Pts',(-26.2835098084882,5.90860835477792,
20.5852957426127));
#207954=CARTESIAN_POINT('Ctrl Pts',(-26.2742722554715,5.90730968028709,
20.587193953505));
#207955=CARTESIAN_POINT('Ctrl Pts',(-26.2702252058226,5.90674072007298,
20.5880255756576));
#207956=CARTESIAN_POINT('Ctrl Pts',(-26.2663584167942,5.90625728637814,
20.5888019281677));
#207957=CARTESIAN_POINT('Ctrl Pts',(-26.2626716463053,5.90584442899366,
20.5895277897141));
#207958=CARTESIAN_POINT('Ctrl Pts',(-28.0042974425429,2.33078625999923,
20.6311014670959));
#207959=CARTESIAN_POINT('Ctrl Pts',(-28.0071021987078,2.34972995315346,
20.6298519801689));
#207960=CARTESIAN_POINT('Ctrl Pts',(-28.0114688624067,2.39819562857903,
20.6277327952517));
#207961=CARTESIAN_POINT('Ctrl Pts',(-28.0067500118468,2.4797064760044,20.6301067997601));
#207962=CARTESIAN_POINT('Ctrl Pts',(-27.9824487501968,2.57744521899212,
20.6406301956792));
#207963=CARTESIAN_POINT('Ctrl Pts',(-27.9332926352676,2.68111068026045,
20.6555149257687));
#207964=CARTESIAN_POINT('Ctrl Pts',(-27.8523870575363,2.78379582461866,
20.6701765951467));
#207965=CARTESIAN_POINT('Ctrl Pts',(-27.7330972093421,2.87298034854857,
20.6820544363725));
#207966=CARTESIAN_POINT('Ctrl Pts',(-27.5778509522907,2.92785423701787,
20.6904938792798));
#207967=CARTESIAN_POINT('Ctrl Pts',(-27.4624290513953,2.92909879057575,
20.6941801115428));
#207968=CARTESIAN_POINT('Ctrl Pts',(-27.4051400163832,2.92002304613334,
20.6956951656946));
#207969=CARTESIAN_POINT('Ctrl Pts',(-28.00258394902,2.33105827600411,20.6199589055343));
#207970=CARTESIAN_POINT('Ctrl Pts',(-28.0054471346389,2.34992039985912,
20.6186974007208));
#207971=CARTESIAN_POINT('Ctrl Pts',(-28.0099178729655,2.39820963592805,
20.6165614654198));
#207972=CARTESIAN_POINT('Ctrl Pts',(-28.0050798030257,2.47945373266035,
20.6189529072775));
#207973=CARTESIAN_POINT('Ctrl Pts',(-27.9802973171733,2.57666331411755,
20.6295748284211));
#207974=CARTESIAN_POINT('Ctrl Pts',(-27.9306527015492,2.67941176094865,
20.6446623115254));
#207975=CARTESIAN_POINT('Ctrl Pts',(-27.8496696560279,2.78088456115114,
20.6595984863164));
#207976=CARTESIAN_POINT('Ctrl Pts',(-27.7309747481942,2.86881434297527,
20.6717546176223));
#207977=CARTESIAN_POINT('Ctrl Pts',(-27.5770186817521,2.92274821457923,
20.6804242808784));
#207978=CARTESIAN_POINT('Ctrl Pts',(-27.4627499249392,2.92378394124285,
20.6842199990803));
#207979=CARTESIAN_POINT('Ctrl Pts',(-27.40605647777,2.91472419254603,20.6857819796772));
#207980=CARTESIAN_POINT('Ctrl Pts',(-28.0007011274937,2.33135803801545,
20.5934053444693));
#207981=CARTESIAN_POINT('Ctrl Pts',(-28.0037176768555,2.35011519492261,
20.5921293193997));
#207982=CARTESIAN_POINT('Ctrl Pts',(-28.0084586687983,2.39821661346198,
20.5899773028565));
#207983=CARTESIAN_POINT('Ctrl Pts',(-28.0033124089879,2.47921991038922,
20.5923836369796));
#207984=CARTESIAN_POINT('Ctrl Pts',(-27.9772603890039,2.57561680037099,
20.6031215179592));
#207985=CARTESIAN_POINT('Ctrl Pts',(-27.9262117599705,2.67661261339569,
20.618522164914));
#207986=CARTESIAN_POINT('Ctrl Pts',(-27.844671894234,2.77558824992795,20.6339427665772));
#207987=CARTESIAN_POINT('Ctrl Pts',(-27.726880006238,2.86084407087884,20.646622870276));
#207988=CARTESIAN_POINT('Ctrl Pts',(-27.5753617665748,2.9127121741935,20.6557412641057));
#207989=CARTESIAN_POINT('Ctrl Pts',(-27.4633825442653,2.91323165701414,
20.6597539880236));
#207990=CARTESIAN_POINT('Ctrl Pts',(-27.407882838547,2.90416441791564,20.6614096930002));
#207991=CARTESIAN_POINT('Ctrl Pts',(-28.0062110853513,2.33048806935116,
20.5509420120025));
#207992=CARTESIAN_POINT('Ctrl Pts',(-28.0095275702812,2.34942360929551,
20.5496974387008));
#207993=CARTESIAN_POINT('Ctrl Pts',(-28.0147868419882,2.39812553195307,
20.5476120032884));
#207994=CARTESIAN_POINT('Ctrl Pts',(-28.0090544919057,2.48027281090998,
20.5499389125573));
#207995=CARTESIAN_POINT('Ctrl Pts',(-27.9804970169648,2.577106115356,20.5604020927144));
#207996=CARTESIAN_POINT('Ctrl Pts',(-27.9262743010674,2.67697459340525,
20.5756452276676));
#207997=CARTESIAN_POINT('Ctrl Pts',(-27.8424027470219,2.77347453932549,
20.5911832448503));
#207998=CARTESIAN_POINT('Ctrl Pts',(-27.7240616785306,2.85567856600153,
20.6041622117117));
#207999=CARTESIAN_POINT('Ctrl Pts',(-27.573976151429,2.90491834755215,20.6136113600083));
#208000=CARTESIAN_POINT('Ctrl Pts',(-27.4638828998096,2.90454027617216,
20.6178010945492));
#208001=CARTESIAN_POINT('Ctrl Pts',(-27.4094186616639,2.89528445370223,
20.6195365748864));
#208002=CARTESIAN_POINT('Ctrl Pts',(-28.0225507656763,2.32790320825714,
20.5074722374361));
#208003=CARTESIAN_POINT('Ctrl Pts',(-28.0262429564733,2.3474561110298,20.5063285097586));
#208004=CARTESIAN_POINT('Ctrl Pts',(-28.0321409042224,2.39790391275761,
20.5044271261852));
#208005=CARTESIAN_POINT('Ctrl Pts',(-28.0256914896695,2.48314222683575,
20.506543096847));
#208006=CARTESIAN_POINT('Ctrl Pts',(-27.9939724114033,2.58260212529265,
20.5161472970052));
#208007=CARTESIAN_POINT('Ctrl Pts',(-27.9353340842335,2.6834202452352,20.5304025884786));
#208008=CARTESIAN_POINT('Ctrl Pts',(-27.8472658988962,2.77929145545798,
20.5452355270485));
#208009=CARTESIAN_POINT('Ctrl Pts',(-27.7258598352388,2.85990862244788,
20.5578435877528));
#208010=CARTESIAN_POINT('Ctrl Pts',(-27.5741448855591,2.9073055435768,20.567145606106));
#208011=CARTESIAN_POINT('Ctrl Pts',(-27.4637531049331,2.90591824607276,
20.5713030675068));
#208012=CARTESIAN_POINT('Ctrl Pts',(-27.4092520615452,2.89624761587348,
20.5730321886865));
#208013=CARTESIAN_POINT('Ctrl Pts',(-28.0475722201678,2.3239431750568,20.4699401765907));
#208014=CARTESIAN_POINT('Ctrl Pts',(-28.0516588360619,2.34447258508496,
20.4689535440193));
#208015=CARTESIAN_POINT('Ctrl Pts',(-28.0582185003092,2.3975816124107,20.4673292888988));
#208016=CARTESIAN_POINT('Ctrl Pts',(-28.0510305371364,2.48744718716537,
20.4691309023762));
#208017=CARTESIAN_POINT('Ctrl Pts',(-28.0159729795054,2.59139844403634,
20.477404101271));
#208018=CARTESIAN_POINT('Ctrl Pts',(-27.9523325055766,2.69518237705029,
20.4899633077386));
#208019=CARTESIAN_POINT('Ctrl Pts',(-27.8587949562115,2.79245457761846,
20.5033456513029));
#208020=CARTESIAN_POINT('Ctrl Pts',(-27.732189570735,2.87326973288003,20.5149430439612));
#208021=CARTESIAN_POINT('Ctrl Pts',(-27.5759095897763,2.91994027666775,
20.5236225648143));
#208022=CARTESIAN_POINT('Ctrl Pts',(-27.4629861554764,2.91758939513059,
20.52753440156));
#208023=CARTESIAN_POINT('Ctrl Pts',(-27.4073345255696,2.9073344202078,20.5291682407567));
#208024=CARTESIAN_POINT('Ctrl Pts',(-28.0732768249631,2.31987417416406,
20.4453735300476));
#208025=CARTESIAN_POINT('Ctrl Pts',(-28.0776814665768,2.3414217467294,20.4445495670605));
#208026=CARTESIAN_POINT('Ctrl Pts',(-28.0847685028757,2.39725873736845,
20.4432077338702));
#208027=CARTESIAN_POINT('Ctrl Pts',(-28.0769950567939,2.49182676692541,
20.4446905801446));
#208028=CARTESIAN_POINT('Ctrl Pts',(-28.0392320738852,2.60061808135262,
20.4515889111586));
#208029=CARTESIAN_POINT('Ctrl Pts',(-27.9713007424955,2.70817715287237,
20.4623173702045));
#208030=CARTESIAN_POINT('Ctrl Pts',(-27.8726056583223,2.808027576244,20.474030803894));
#208031=CARTESIAN_POINT('Ctrl Pts',(-27.7404152791411,2.89031241057216,
20.4843766278096));
#208032=CARTESIAN_POINT('Ctrl Pts',(-27.5784482856326,2.93724652274776,
20.4922252702379));
#208033=CARTESIAN_POINT('Ctrl Pts',(-27.4619244869771,2.93418612258819,
20.495790236281));
#208034=CARTESIAN_POINT('Ctrl Pts',(-27.4045636092559,2.92335535370583,
20.4972849739193));
#208035=CARTESIAN_POINT('Ctrl Pts',(-28.0953129603159,2.31638554593175,
20.4299950426041));
#208036=CARTESIAN_POINT('Ctrl Pts',(-28.0999548369716,2.33881206170381,
20.4293110558135));
#208037=CARTESIAN_POINT('Ctrl Pts',(-28.1074320789977,2.39698528527782,
20.4282104152881));
#208038=CARTESIAN_POINT('Ctrl Pts',(-28.0992270653954,2.49556387952381,
20.4294216827576));
#208039=CARTESIAN_POINT('Ctrl Pts',(-28.0594389011628,2.6085963140433,20.4351383054556));
#208040=CARTESIAN_POINT('Ctrl Pts',(-27.9881734467507,2.71968756910638,
20.4442614095851));
#208041=CARTESIAN_POINT('Ctrl Pts',(-27.8852441918648,2.82221086032322,
20.4544715306705));
#208042=CARTESIAN_POINT('Ctrl Pts',(-27.7481669033117,2.90626992711978,
20.4636577709743));
#208043=CARTESIAN_POINT('Ctrl Pts',(-27.5809194557818,2.95384011407364,
20.470716383742));
#208044=CARTESIAN_POINT('Ctrl Pts',(-27.4609031403013,2.95028532735046,
20.4739455862567));
#208045=CARTESIAN_POINT('Ctrl Pts',(-27.4018628113578,2.93897089234534,
20.4753043336689));
#208046=CARTESIAN_POINT('Ctrl Pts',(-28.1119991328108,2.31374375208276,
20.420655144806));
#208047=CARTESIAN_POINT('Ctrl Pts',(-28.1168062865535,2.33683829039236,
20.4200773623695));
#208048=CARTESIAN_POINT('Ctrl Pts',(-28.1245538888219,2.39677957698234,
20.4191589831125));
#208049=CARTESIAN_POINT('Ctrl Pts',(-28.1160506251855,2.49838661943542,
20.4201652935507));
#208050=CARTESIAN_POINT('Ctrl Pts',(-28.0748482736079,2.61466775669788,
20.4249858645051));
#208051=CARTESIAN_POINT('Ctrl Pts',(-28.0011978506561,2.72855364897595,
20.4328788066682));
#208052=CARTESIAN_POINT('Ctrl Pts',(-27.8951383818228,2.83328854081347,
20.4419211477735));
#208053=CARTESIAN_POINT('Ctrl Pts',(-27.754320480345,2.91889971953722,20.4501941858305));
#208054=CARTESIAN_POINT('Ctrl Pts',(-27.5829102547193,2.96711792309793,
20.4566230411723));
#208055=CARTESIAN_POINT('Ctrl Pts',(-27.4600846504158,2.96323497118721,
20.4595824211678));
#208056=CARTESIAN_POINT('Ctrl Pts',(-27.3996857416409,2.95155833510876,
20.4608314026396));
#208057=CARTESIAN_POINT('Ctrl Pts',(-28.129478277903,2.31097628651654,20.4129436621112));
#208058=CARTESIAN_POINT('Ctrl Pts',(-28.1344456516315,2.3347728155413,20.4124773213461));
#208059=CARTESIAN_POINT('Ctrl Pts',(-28.1424538864134,2.39656530994239,
20.4117495285895));
#208060=CARTESIAN_POINT('Ctrl Pts',(-28.1336638588127,2.50133714728506,
20.4125417595334));
#208061=CARTESIAN_POINT('Ctrl Pts',(-28.0910873858796,2.62105485929226,
20.4164225815081));
#208062=CARTESIAN_POINT('Ctrl Pts',(-28.0150642421579,2.73797608460143,
20.4230138133897));
#208063=CARTESIAN_POINT('Ctrl Pts',(-27.9057941113656,2.84519638860417,
20.4308064072215));
#208064=CARTESIAN_POINT('Ctrl Pts',(-27.7610217324453,2.9326210077933,20.438091249105));
#208065=CARTESIAN_POINT('Ctrl Pts',(-27.5851031716004,2.98166759419246,
20.4438320708771));
#208066=CARTESIAN_POINT('Ctrl Pts',(-27.4591867103589,2.97748241509538,
20.4464948012637));
#208067=CARTESIAN_POINT('Ctrl Pts',(-27.3972865605399,2.96542999170825,
20.4476226957741));
#208068=CARTESIAN_POINT('Ctrl Pts',(-28.1549466290471,2.306943717699,20.4046134137552));
#208069=CARTESIAN_POINT('Ctrl Pts',(-28.1601293484012,2.33176621118432,
20.404309718396));
#208070=CARTESIAN_POINT('Ctrl Pts',(-28.1684856860479,2.39625481778802,
20.4038591512492));
#208071=CARTESIAN_POINT('Ctrl Pts',(-28.1593138046558,2.50562736037409,
20.4043403204161));
#208072=CARTESIAN_POINT('Ctrl Pts',(-28.1148855655119,2.63039936549958,
20.4068502976927));
#208073=CARTESIAN_POINT('Ctrl Pts',(-28.0355813116181,2.75189457262769,
20.4115264933344));
#208074=CARTESIAN_POINT('Ctrl Pts',(-27.9217288073603,2.86297287856627,
20.4174609967716));
#208075=CARTESIAN_POINT('Ctrl Pts',(-27.7711438517993,2.95330283154783,
20.4232616605714));
#208076=CARTESIAN_POINT('Ctrl Pts',(-27.5884491667543,3.00376617634242,
20.4279602150456));
#208077=CARTESIAN_POINT('Ctrl Pts',(-27.4578214805798,2.99919886145616,
20.4301710704185));
#208078=CARTESIAN_POINT('Ctrl Pts',(-27.3936244010045,2.98660398369918,
20.4311139701023));
#208079=CARTESIAN_POINT('Ctrl Pts',(-28.1898478320576,2.3014172390819,20.3989325352981));
#208080=CARTESIAN_POINT('Ctrl Pts',(-28.1952899248633,2.32765183582558,
20.3988522519806));
#208081=CARTESIAN_POINT('Ctrl Pts',(-28.2040608190829,2.39583269954736,
20.3987806567992));
#208082=CARTESIAN_POINT('Ctrl Pts',(-28.1944366634054,2.51148897174943,
20.3988372650754));
#208083=CARTESIAN_POINT('Ctrl Pts',(-28.1477676672802,2.64327992282858,
20.3994655857812));
#208084=CARTESIAN_POINT('Ctrl Pts',(-28.0643146064922,2.77134176216592,
20.4014812448729));
#208085=CARTESIAN_POINT('Ctrl Pts',(-27.9443715629196,2.88817385867702,
20.4047962119552));
#208086=CARTESIAN_POINT('Ctrl Pts',(-27.7857212931253,2.98300427252187,
20.408475557945));
#208087=CARTESIAN_POINT('Ctrl Pts',(-27.5933319527599,3.03582302473842,
20.4116673646061));
#208088=CARTESIAN_POINT('Ctrl Pts',(-27.4558383784132,3.03084697090355,
20.4132202281009));
#208089=CARTESIAN_POINT('Ctrl Pts',(-27.3882775186387,3.01751876881568,
20.4138927204411));
#208090=CARTESIAN_POINT('Ctrl Pts',(-28.2344917680415,2.29434742764866,
20.4016961394973));
#208091=CARTESIAN_POINT('Ctrl Pts',(-28.2402031432012,2.32239906650975,
20.4019025562685));
#208092=CARTESIAN_POINT('Ctrl Pts',(-28.2493950461935,2.39529864441423,
20.4023140937539));
#208093=CARTESIAN_POINT('Ctrl Pts',(-28.2393165616484,2.51895609277653,
20.4018306162027));
#208094=CARTESIAN_POINT('Ctrl Pts',(-28.1903005188689,2.65988742613857,
20.4000466160553));
#208095=CARTESIAN_POINT('Ctrl Pts',(-28.1021483830926,2.7968711799204,20.3985956985873));
#208096=CARTESIAN_POINT('Ctrl Pts',(-27.974745244494,2.92187984830292,20.3984317538007));
#208097=CARTESIAN_POINT('Ctrl Pts',(-27.8056034791617,3.02337490502907,
20.3992446808194));
#208098=CARTESIAN_POINT('Ctrl Pts',(-27.6000981513884,3.07993054615025,
20.4003719137683));
#208099=CARTESIAN_POINT('Ctrl Pts',(-27.4531054020323,3.07463266750943,
20.4010153252304));
#208100=CARTESIAN_POINT('Ctrl Pts',(-27.3808637442314,3.06038400790186,
20.4013123722717));
#208101=CARTESIAN_POINT('Ctrl Pts',(-28.2784998268219,2.28737767030822,
20.4150456052334));
#208102=CARTESIAN_POINT('Ctrl Pts',(-28.2844104467114,2.31723186038892,
20.4155356142594));
#208103=CARTESIAN_POINT('Ctrl Pts',(-28.293901608916,2.39477844289098,20.4164216775388));
#208104=CARTESIAN_POINT('Ctrl Pts',(-28.2835068309335,2.526284263988,20.4154089756095));
#208105=CARTESIAN_POINT('Ctrl Pts',(-28.232727188787,2.67639748519684,20.4112412983444));
#208106=CARTESIAN_POINT('Ctrl Pts',(-28.1405868414342,2.82272924670607,
20.4063060753618));
#208107=CARTESIAN_POINT('Ctrl Pts',(-28.0061801037238,2.95666305790348,
20.4025770436448));
#208108=CARTESIAN_POINT('Ctrl Pts',(-27.826511178196,3.06568954932814,20.4004023766754));
#208109=CARTESIAN_POINT('Ctrl Pts',(-27.6073192151582,3.12669576015537,
20.399349088967));
#208110=CARTESIAN_POINT('Ctrl Pts',(-27.4502034221155,3.12129358015,20.3990242005872));
#208111=CARTESIAN_POINT('Ctrl Pts',(-27.3729472031005,3.10615617913683,
20.3989198468067));
#208112=CARTESIAN_POINT('Ctrl Pts',(-28.3108206909921,2.28225831663835,
20.433962649683));
#208113=CARTESIAN_POINT('Ctrl Pts',(-28.3168208634043,2.31344612299935,
20.4346617746268));
#208114=CARTESIAN_POINT('Ctrl Pts',(-28.3264325342376,2.39440174977105,
20.4358948640042));
#208115=CARTESIAN_POINT('Ctrl Pts',(-28.3159182981152,2.53163834327822,
20.4344962015833));
#208116=CARTESIAN_POINT('Ctrl Pts',(-28.2643151409112,2.68864227997966,
20.4285729765606));
#208117=CARTESIAN_POINT('Ctrl Pts',(-28.1697980018509,2.84231393251218,
20.4210212209841));
#208118=CARTESIAN_POINT('Ctrl Pts',(-28.0305479919543,2.98354454375982,
20.4145574734898));
#208119=CARTESIAN_POINT('Ctrl Pts',(-27.8429888473922,3.09892717385608,
20.4100496840746));
#208120=CARTESIAN_POINT('Ctrl Pts',(-27.6130953581956,3.16385976143394,
20.4072702921155));
#208121=CARTESIAN_POINT('Ctrl Pts',(-27.4478937870214,3.1585636035561,20.4061726748776));
#208122=CARTESIAN_POINT('Ctrl Pts',(-27.3666112869108,3.14278945098451,
20.4057466703733));
#208123=CARTESIAN_POINT('Ctrl Pts',(-28.3274091559988,2.2796305938563,20.447777844043));
#208124=CARTESIAN_POINT('Ctrl Pts',(-28.3334297064673,2.31150727099433,
20.4485846734691));
#208125=CARTESIAN_POINT('Ctrl Pts',(-28.3430584945666,2.39421082942187,
20.4499952044667));
#208126=CARTESIAN_POINT('Ctrl Pts',(-28.332533790922,2.53437369253817,20.4483996751766));
#208127=CARTESIAN_POINT('Ctrl Pts',(-28.2807205257465,2.69498059512841,
20.4415732181259));
#208128=CARTESIAN_POINT('Ctrl Pts',(-28.1852323645013,2.85263316903368,
20.4326526127693));
#208129=CARTESIAN_POINT('Ctrl Pts',(-28.0436319289142,2.99794310962412,
20.4247328386786));
#208130=CARTESIAN_POINT('Ctrl Pts',(-27.8519516510052,3.11695964317224,
20.4189649838323));
#208131=CARTESIAN_POINT('Ctrl Pts',(-27.6162729522434,3.18420379110705,
20.4152435081232));
#208132=CARTESIAN_POINT('Ctrl Pts',(-27.4466280272011,3.17904434069916,
20.4137215448711));
#208133=CARTESIAN_POINT('Ctrl Pts',(-27.3631243168364,3.16295057056081,
20.4131183579874));
#208134=CARTESIAN_POINT('Ctrl Pts',(-28.3322086381786,2.27887029881003,
20.452187056715));
#208135=CARTESIAN_POINT('Ctrl Pts',(-28.3382325167524,2.31094672649533,
20.4530250856984));
#208136=CARTESIAN_POINT('Ctrl Pts',(-28.3478617676695,2.3941558324816,20.4544868885192));
#208137=CARTESIAN_POINT('Ctrl Pts',(-28.3373391383815,2.53516383687838,
20.452834523232));
#208138=CARTESIAN_POINT('Ctrl Pts',(-28.2854864165485,2.69681983317156,
20.4457465153239));
#208139=CARTESIAN_POINT('Ctrl Pts',(-28.1897422884837,2.8556456484425,20.4364272627699));
#208140=CARTESIAN_POINT('Ctrl Pts',(-28.0474753969644,3.00216939689747,
20.4280809576636));
#208141=CARTESIAN_POINT('Ctrl Pts',(-27.8545955866832,3.1222746177454,20.4219422487084));
#208142=CARTESIAN_POINT('Ctrl Pts',(-27.6172136947757,3.19021730614764,
20.4179425656458));
#208143=CARTESIAN_POINT('Ctrl Pts',(-27.4462537445508,3.18510566749296,
20.4162950430643));
#208144=CARTESIAN_POINT('Ctrl Pts',(-27.3620918479858,3.16892014455064,
20.4156393786501));
#208145=CARTESIAN_POINT('',(-28.0189604594135,2.41440291330548,20.5336320338751));
#208146=CARTESIAN_POINT('Ctrl Pts',(-27.4954034674647,2.90355303709916,
20.6002947767641));
#208147=CARTESIAN_POINT('Ctrl Pts',(-27.5026661471722,2.90355415661971,
20.6001206604296));
#208148=CARTESIAN_POINT('Ctrl Pts',(-27.5111356370452,2.90340373960366,
20.5999044684422));
#208149=CARTESIAN_POINT('Ctrl Pts',(-27.5208020462384,2.90292167545667,
20.5996013037538));
#208150=CARTESIAN_POINT('Ctrl Pts',(-27.5299812358989,2.90246390896393,
20.5993134195852));
#208151=CARTESIAN_POINT('Ctrl Pts',(-27.5402408124664,2.90170659136726,
20.5989471186288));
#208152=CARTESIAN_POINT('Ctrl Pts',(-27.5515532614924,2.90045427996176,
20.5984775957242));
#208153=CARTESIAN_POINT('Ctrl Pts',(-27.5624774290955,2.89924495210946,
20.5980241884299));
#208154=CARTESIAN_POINT('Ctrl Pts',(-27.5743844554963,2.89757342150962,
20.5974746116444));
#208155=CARTESIAN_POINT('Ctrl Pts',(-27.5872161630581,2.89523187023692,
20.5968189262673));
#208156=CARTESIAN_POINT('Ctrl Pts',(-27.5994097320776,2.89300676754352,
20.5961958490298));
#208157=CARTESIAN_POINT('Ctrl Pts',(-27.6124389515696,2.8901757427982,20.5954771750116));
#208158=CARTESIAN_POINT('Ctrl Pts',(-27.6262114323481,2.88654202186058,
20.5946634878363));
#208159=CARTESIAN_POINT('Ctrl Pts',(-27.6303523564476,2.88544948357039,
20.5944188393312));
#208160=CARTESIAN_POINT('Ctrl Pts',(-27.6345601333739,2.8842843011935,20.5941656535064));
#208161=CARTESIAN_POINT('Ctrl Pts',(-27.638831323144,2.88304098567284,20.5939040641017));
#208162=CARTESIAN_POINT('Ctrl Pts',(-27.6520776828272,2.8791850566524,20.5930927896019));
#208163=CARTESIAN_POINT('Ctrl Pts',(-27.6659400546395,2.87457771906709,
20.5921866940428));
#208164=CARTESIAN_POINT('Ctrl Pts',(-27.6803185641694,2.8690441562529,20.5911510046192));
#208165=CARTESIAN_POINT('Ctrl Pts',(-27.6941154856557,2.86373441733118,
20.5901572072));
#208166=CARTESIAN_POINT('Ctrl Pts',(-27.7083877605913,2.85757091575351,
20.5890444212447));
#208167=CARTESIAN_POINT('Ctrl Pts',(-27.7230007144978,2.85040359496652,
20.5877915148768));
#208168=CARTESIAN_POINT('Ctrl Pts',(-27.7306431404169,2.84665515926321,
20.5871362576193));
#208169=CARTESIAN_POINT('Ctrl Pts',(-27.7383779476874,2.84263231465994,
20.5864428101995));
#208170=CARTESIAN_POINT('Ctrl Pts',(-27.7461804790896,2.83831556154188,
20.5857087030014));
#208171=CARTESIAN_POINT('Ctrl Pts',(-27.7603749668845,2.8304624564034,20.5843732036454));
#208172=CARTESIAN_POINT('Ctrl Pts',(-27.7748030044411,2.82163213265674,
20.5828986042939));
#208173=CARTESIAN_POINT('Ctrl Pts',(-27.7893103153059,2.81170606240031,
20.5812585952849));
#208174=CARTESIAN_POINT('Ctrl Pts',(-27.7916706934116,2.81009106433988,
20.5809917614524));
#208175=CARTESIAN_POINT('Ctrl Pts',(-27.7940330706474,2.80844711154136,
20.580720550081));
#208176=CARTESIAN_POINT('Ctrl Pts',(-27.7963966672553,2.80677376169393,
20.5804448455342));
#208177=CARTESIAN_POINT('Ctrl Pts',(-27.79908914427,2.80486757517012,20.5801307783399));
#208178=CARTESIAN_POINT('Ctrl Pts',(-27.8017832045695,2.80292324054437,
20.5798108808247));
#208179=CARTESIAN_POINT('Ctrl Pts',(-27.8044776445586,2.80094014355413,
20.5794849763783));
#208180=CARTESIAN_POINT('Ctrl Pts',(-27.8142763661919,2.79372832385955,
20.5782997776123));
#208181=CARTESIAN_POINT('Ctrl Pts',(-27.8240814870904,2.78600282177941,
20.5770350298447));
#208182=CARTESIAN_POINT('Ctrl Pts',(-27.8338333830662,2.77773537829906,
20.5756816933528));
#208183=CARTESIAN_POINT('Ctrl Pts',(-27.8382980938072,2.77395029447544,
20.5750620952781));
#208184=CARTESIAN_POINT('Ctrl Pts',(-27.8425354472463,2.77023964360442,
20.5744588900831));
#208185=CARTESIAN_POINT('Ctrl Pts',(-27.8468418246178,2.76634906321652,
20.5738220924536));
#208186=CARTESIAN_POINT('Ctrl Pts',(-27.8509827208709,2.76260798612072,
20.5732097650399));
#208187=CARTESIAN_POINT('Ctrl Pts',(-27.8551877934358,2.75870034467381,
20.5725664832479));
#208188=CARTESIAN_POINT('Ctrl Pts',(-27.8596879223883,2.75436673295818,
20.5718549952164));
#208189=CARTESIAN_POINT('Ctrl Pts',(-27.8607298875008,2.75336332344117,
20.5716902564468));
#208190=CARTESIAN_POINT('Ctrl Pts',(-27.861787510606,2.7523369344526,20.5715218894233));
#208191=CARTESIAN_POINT('Ctrl Pts',(-27.8628633427161,2.75128407947295,
20.5713494825032));
#208192=CARTESIAN_POINT('Ctrl Pts',(-27.8738692587704,2.74051322274343,
20.5695857350998));
#208193=CARTESIAN_POINT('Ctrl Pts',(-27.8838063024876,2.72988313624666,
20.5678780366749));
#208194=CARTESIAN_POINT('Ctrl Pts',(-27.8927825571924,2.71958759582243,
20.5662349732012));
#208195=CARTESIAN_POINT('Ctrl Pts',(-27.9020283752951,2.70898287289948,
20.5645425673472));
#208196=CARTESIAN_POINT('Ctrl Pts',(-27.910256112143,2.69873301670989,20.5629186438364));
#208197=CARTESIAN_POINT('Ctrl Pts',(-27.9175971032303,2.68899492418755,
20.5613833741958));
#208198=CARTESIAN_POINT('Ctrl Pts',(-27.9253105308555,2.67876278100904,
20.5597702144579));
#208199=CARTESIAN_POINT('Ctrl Pts',(-27.9320461305506,2.66909535593187,
20.558254943826));
#208200=CARTESIAN_POINT('Ctrl Pts',(-27.937951067952,2.66011758711484,20.5568734151156));
#208201=CARTESIAN_POINT('Ctrl Pts',(-27.9418987292564,2.65411562838952,
20.5559498138882));
#208202=CARTESIAN_POINT('Ctrl Pts',(-27.9454749475307,2.6484207031678,20.5550862564302));
#208203=CARTESIAN_POINT('Ctrl Pts',(-27.9487191164395,2.6430584185564,20.5542961044898));
#208204=CARTESIAN_POINT('Ctrl Pts',(-27.9539713598804,2.63437698889922,
20.5530168645787));
#208205=CARTESIAN_POINT('Ctrl Pts',(-27.9583514040254,2.62658433180613,
20.5519105598037));
#208206=CARTESIAN_POINT('Ctrl Pts',(-27.9620098529652,2.61977703664246,
20.5509728665614));
#208207=CARTESIAN_POINT('Ctrl Pts',(-27.9643413331385,2.61543883923466,
20.5503752873033));
#208208=CARTESIAN_POINT('Ctrl Pts',(-27.9663791352541,2.61149990441338,
20.5498465373205));
#208209=CARTESIAN_POINT('Ctrl Pts',(-27.9681545143437,2.60797780964687,
20.549387763234));
#208210=CARTESIAN_POINT('Ctrl Pts',(-27.9704351245367,2.60345340960632,
20.5487984328404));
#208211=CARTESIAN_POINT('Ctrl Pts',(-27.9722841276321,2.59961720913179,
20.5483217692093));
#208212=CARTESIAN_POINT('Ctrl Pts',(-27.9737545609887,2.59649521157388,
20.5479531379743));
#208213=CARTESIAN_POINT('Ctrl Pts',(-27.974489777667,2.59493421279491,20.5477688223568));
#208214=CARTESIAN_POINT('Ctrl Pts',(-27.9751300766548,2.59355157945556,
20.5476115057754));
#208215=CARTESIAN_POINT('Ctrl Pts',(-27.9756803474568,2.59234952425775,
20.5474806497216));
#208216=CARTESIAN_POINT('Ctrl Pts',(-27.9759554828577,2.59174849665894,
20.5474152216948));
#208217=CARTESIAN_POINT('Ctrl Pts',(-27.9762080677813,2.59119260117843,
20.5473564003166));
#208218=CARTESIAN_POINT('Ctrl Pts',(-27.9764280921465,2.59070483904767,
20.5473074681993));
#208219=CARTESIAN_POINT('Ctrl Pts',(-27.9766481165117,2.5902170769169,20.5472585360821));
#208220=CARTESIAN_POINT('Ctrl Pts',(-27.9768597739812,2.58975248136894,
20.5472132623486));
#208221=CARTESIAN_POINT('Ctrl Pts',(-27.9776112425408,2.5880542152143,20.5470538873244));
#208222=CARTESIAN_POINT('Ctrl Pts',(-27.9817358887956,2.57873280443202,
20.5461791127403));
#208223=CARTESIAN_POINT('Ctrl Pts',(-27.9855552574979,2.56937611851392,
20.5452962979183));
#208224=CARTESIAN_POINT('Ctrl Pts',(-27.989123210506,2.55980118944713,20.5444319935463));
#208225=CARTESIAN_POINT('Ctrl Pts',(-27.9926090148907,2.55044671374378,
20.5435875889358));
#208226=CARTESIAN_POINT('Ctrl Pts',(-27.9958547474003,2.5408831922557,20.5427609812612));
#208227=CARTESIAN_POINT('Ctrl Pts',(-27.9988640884697,2.5309410640507,20.5419634065799));
#208228=CARTESIAN_POINT('Ctrl Pts',(-28.0017535616872,2.52139494996438,
20.5411976008346));
#208229=CARTESIAN_POINT('Ctrl Pts',(-28.0044249615418,2.51149912674771,
20.5404586220405));
#208230=CARTESIAN_POINT('Ctrl Pts',(-28.006839921848,2.50111441946507,20.5397424628028));
#208231=CARTESIAN_POINT('Ctrl Pts',(-28.0102190863523,2.48658348322232,
20.5387403677086));
#208232=CARTESIAN_POINT('Ctrl Pts',(-28.0127455870543,2.47268201993029,
20.5378185757329));
#208233=CARTESIAN_POINT('Ctrl Pts',(-28.014625464903,2.45948896417283,20.5369176308404));
#208234=CARTESIAN_POINT('Ctrl Pts',(-28.0166509361195,2.4452741285049,20.5359469092859));
#208235=CARTESIAN_POINT('Ctrl Pts',(-28.0179266012361,2.4318812587473,20.5350014377566));
#208236=CARTESIAN_POINT('Ctrl Pts',(-28.0186903223391,2.41935685860223,
20.5340259666892));
#208237=CARTESIAN_POINT('Ctrl Pts',(-28.018791948504,2.41769027279068,20.5338961635672));
#208238=CARTESIAN_POINT('Ctrl Pts',(-28.0188844727999,2.41603900078032,
20.5337658418846));
#208239=CARTESIAN_POINT('Ctrl Pts',(-28.0189684206717,2.41440309651726,
20.5336348801001));
#208240=CARTESIAN_POINT('Origin',(-28.2074725275088,2.41874048552603,20.6002946738739));
#208241=CARTESIAN_POINT('Origin',(4.25109982381919,1.67182397020142,20.600295960779));
#208242=CARTESIAN_POINT('',(-13.6799191822855,-25.1682046286359,20.533633708851));
#208243=CARTESIAN_POINT('Origin',(4.25109982383582,1.67182397071826,20.5336292685056));
#208244=CARTESIAN_POINT('Origin',(-13.784654997634,-25.3249830420464,20.6002786899011));
#208245=CARTESIAN_POINT('Ctrl Pts',(-12.8652702108504,-24.9129877313069,
20.7404060641246));
#208246=CARTESIAN_POINT('Ctrl Pts',(-12.8976344023107,-25.0019416196324,
20.7385331594521));
#208247=CARTESIAN_POINT('Ctrl Pts',(-12.9914481821163,-25.1339260983963,
20.734408448612));
#208248=CARTESIAN_POINT('Ctrl Pts',(-13.1752548523054,-25.2400452575864,
20.7233930076997));
#208249=CARTESIAN_POINT('Ctrl Pts',(-13.3360280915618,-25.2724345341173,
20.7096456773507));
#208250=CARTESIAN_POINT('Ctrl Pts',(-13.4772057694428,-25.2614961164579,
20.693696038259));
#208251=CARTESIAN_POINT('Ctrl Pts',(-13.5936911392578,-25.2248272265524,
20.6818784627164));
#208252=CARTESIAN_POINT('Ctrl Pts',(-13.6841823699356,-25.1755596755751,
20.6804419099565));
#208253=CARTESIAN_POINT('Ctrl Pts',(-13.7344887463151,-25.1364353876085,
20.6846974249862));
#208254=CARTESIAN_POINT('Ctrl Pts',(-13.7553125494814,-25.1173764154512,
20.6868014185264));
#208255=CARTESIAN_POINT('Ctrl Pts',(-13.0363303537342,-24.853467665867,
20.5558142260143));
#208256=CARTESIAN_POINT('Ctrl Pts',(-13.0566311188876,-24.9143380386121,
20.5515694903037));
#208257=CARTESIAN_POINT('Ctrl Pts',(-13.1165941212092,-25.0067610599734,
20.5422746765102));
#208258=CARTESIAN_POINT('Ctrl Pts',(-13.2394115876995,-25.0915611137063,
20.5192163392398));
#208259=CARTESIAN_POINT('Ctrl Pts',(-13.3526513544322,-25.1302415687047,
20.4926154450184));
#208260=CARTESIAN_POINT('Ctrl Pts',(-13.4599041032452,-25.140704073315,
20.4646235143683));
#208261=CARTESIAN_POINT('Ctrl Pts',(-13.5544231521438,-25.1258759439054,
20.4456532179388));
#208262=CARTESIAN_POINT('Ctrl Pts',(-13.6264716830561,-25.0886307249326,
20.443461689634));
#208263=CARTESIAN_POINT('Ctrl Pts',(-13.6625569919238,-25.0540943763511,
20.4501334797367));
#208264=CARTESIAN_POINT('Ctrl Pts',(-13.6767945561339,-25.0374690161883,
20.4541555510284));
#208265=CARTESIAN_POINT('Ctrl Pts',(-12.9253930957955,-24.89204501031,20.2897951114764));
#208266=CARTESIAN_POINT('Ctrl Pts',(-12.9489878777475,-24.9727562926981,
20.287093887132));
#208267=CARTESIAN_POINT('Ctrl Pts',(-13.021055437842,-25.0984894498862,
20.2812205665568));
#208268=CARTESIAN_POINT('Ctrl Pts',(-13.1769888735636,-25.2272817626937,
20.2680333819441));
#208269=CARTESIAN_POINT('Ctrl Pts',(-13.328765751619,-25.2984843954792,
20.2546566543226));
#208270=CARTESIAN_POINT('Ctrl Pts',(-13.4828897877064,-25.3303230116862,
20.2432010617316));
#208271=CARTESIAN_POINT('Ctrl Pts',(-13.6281479813161,-25.3168905032103,
20.2372190166621));
#208272=CARTESIAN_POINT('Ctrl Pts',(-13.7409958679635,-25.2596155058276,
20.2366539692976));
#208273=CARTESIAN_POINT('Ctrl Pts',(-13.7944546996145,-25.2042482035324,
20.2385823869817));
#208274=CARTESIAN_POINT('Ctrl Pts',(-13.8147622419329,-25.1781269783916,
20.24056015714));
#208275=CARTESIAN_POINT('Ctrl Pts',(-12.6538113437808,-24.9865314921519,
20.4174975819694));
#208276=CARTESIAN_POINT('Ctrl Pts',(-12.6946167238068,-25.1125271724314,
20.4185642478363));
#208277=CARTESIAN_POINT('Ctrl Pts',(-12.8162050129914,-25.3043506559919,
20.4209285665118));
#208278=CARTESIAN_POINT('Ctrl Pts',(-13.066207658157,-25.4799222208922,
20.427744699767));
#208279=CARTESIAN_POINT('Ctrl Pts',(-13.2967559379958,-25.5568280340799,
20.4368703867968));
#208280=CARTESIAN_POINT('Ctrl Pts',(-13.5154022557915,-25.5698035603265,
20.4482746750605));
#208281=CARTESIAN_POINT('Ctrl Pts',(-13.7111796897803,-25.5283663377676,
20.457227991249));
#208282=CARTESIAN_POINT('Ctrl Pts',(-13.8656710532187,-25.4467599719393,
20.4583489433239));
#208283=CARTESIAN_POINT('Ctrl Pts',(-13.9452020265146,-25.3764540300554,
20.4550794914084));
#208284=CARTESIAN_POINT('Ctrl Pts',(-13.9767372122333,-25.3430748151189,
20.4536688525565));
#208285=CARTESIAN_POINT('Ctrl Pts',(-13.6799191822855,-25.1682046286356,
20.5336337088509));
#208286=CARTESIAN_POINT('Ctrl Pts',(-13.6759108619567,-25.1708334684192,
20.5337432198381));
#208287=CARTESIAN_POINT('Ctrl Pts',(-13.6709762418656,-25.1740189424442,
20.5338001581461));
#208288=CARTESIAN_POINT('Ctrl Pts',(-13.6650438246857,-25.1776429744431,
20.5338545506249));
#208289=CARTESIAN_POINT('Ctrl Pts',(-13.6591890329802,-25.1812195861082,
20.53390823138));
#208290=CARTESIAN_POINT('Ctrl Pts',(-13.6523617320101,-25.1852235673888,
20.533959596917));
#208291=CARTESIAN_POINT('Ctrl Pts',(-13.644479391304,-25.1894958949049,
20.5340721363352));
#208292=CARTESIAN_POINT('Ctrl Pts',(-13.6379027915219,-25.1930604944646,
20.5341660331535));
#208293=CARTESIAN_POINT('Ctrl Pts',(-13.6305912453387,-25.1968112364565,
20.5343028372451));
#208294=CARTESIAN_POINT('Ctrl Pts',(-13.6224948979384,-25.2006288996216,
20.5345264532518));
#208295=CARTESIAN_POINT('Ctrl Pts',(-13.6136440079036,-25.204802351574,
20.5347709092499));
#208296=CARTESIAN_POINT('Ctrl Pts',(-13.6038545791234,-25.2090566093973,
20.535119124034));
#208297=CARTESIAN_POINT('Ctrl Pts',(-13.5930673826608,-25.2131981658849,
20.5356355419787));
#208298=CARTESIAN_POINT('Ctrl Pts',(-13.5870156588203,-25.2155216200113,
20.5359252575501));
#208299=CARTESIAN_POINT('Ctrl Pts',(-13.580650025359,-25.2178086514185,
20.5362682610354));
#208300=CARTESIAN_POINT('Ctrl Pts',(-13.5739631306215,-25.2200248936384,
20.5366704891645));
#208301=CARTESIAN_POINT('Ctrl Pts',(-13.5673207247636,-25.2222263908777,
20.5370700412116));
#208302=CARTESIAN_POINT('Ctrl Pts',(-13.5601420607172,-25.2244270434916,
20.5375410545302));
#208303=CARTESIAN_POINT('Ctrl Pts',(-13.5526529886067,-25.2265035702541,
20.5380768031704));
#208304=CARTESIAN_POINT('Ctrl Pts',(-13.5451739767107,-25.2285773075784,
20.5386118321292));
#208305=CARTESIAN_POINT('Ctrl Pts',(-13.5373856284373,-25.2305268523251,
20.5392111923697));
#208306=CARTESIAN_POINT('Ctrl Pts',(-13.5295319040306,-25.2322761013329,
20.5398515719154));
#208307=CARTESIAN_POINT('Ctrl Pts',(-13.5232209738228,-25.2336817259554,
20.5403661546037));
#208308=CARTESIAN_POINT('Ctrl Pts',(-13.5168683216963,-25.2349589958506,
20.540906792796));
#208309=CARTESIAN_POINT('Ctrl Pts',(-13.5106070023833,-25.2360913013873,
20.5414558572608));
#208310=CARTESIAN_POINT('Ctrl Pts',(-13.4991873407155,-25.2381564486012,
20.5424572644896));
#208311=CARTESIAN_POINT('Ctrl Pts',(-13.4884096365612,-25.2396724332395,
20.5434995092029));
#208312=CARTESIAN_POINT('Ctrl Pts',(-13.4783333182107,-25.2407959618873,
20.5445335027522));
#208313=CARTESIAN_POINT('Ctrl Pts',(-13.469124852402,-25.2418227233273,
20.5454784405671));
#208314=CARTESIAN_POINT('Ctrl Pts',(-13.460501170412,-25.2425211766859,
20.5464174373118));
#208315=CARTESIAN_POINT('Ctrl Pts',(-13.4524852634245,-25.2429898362399,
20.5473325855033));
#208316=CARTESIAN_POINT('Ctrl Pts',(-13.4440916265633,-25.2434805802211,
20.5482908577994));
#208317=CARTESIAN_POINT('Ctrl Pts',(-13.4363642138843,-25.2437194575655,
20.5492231146876));
#208318=CARTESIAN_POINT('Ctrl Pts',(-13.4293174664041,-25.2438009186542,
20.5501175784378));
#208319=CARTESIAN_POINT('Ctrl Pts',(-13.425794092664,-25.2438416491985,
20.5505648103129));
#208320=CARTESIAN_POINT('Ctrl Pts',(-13.4224407207863,-25.2438427318864,
20.5510027145576));
#208321=CARTESIAN_POINT('Ctrl Pts',(-13.4192583273605,-25.2438142435561,
20.5514304266427));
#208322=CARTESIAN_POINT('Ctrl Pts',(-13.4172734638728,-25.2437964753422,
20.551697191303));
#208323=CARTESIAN_POINT('Ctrl Pts',(-13.4159634735081,-25.243777692733,
20.5518730341372));
#208324=CARTESIAN_POINT('Ctrl Pts',(-13.4141901586785,-25.2437430385134,
20.5521204531913));
#208325=CARTESIAN_POINT('Ctrl Pts',(-13.413120262632,-25.2437221305437,
20.5522697288096));
#208326=CARTESIAN_POINT('Ctrl Pts',(-13.4118817002086,-25.2436949249542,
20.5524450847834));
#208327=CARTESIAN_POINT('Ctrl Pts',(-13.4102246295057,-25.2436490165243,
20.5526824368021));
#208328=CARTESIAN_POINT('Ctrl Pts',(-13.3978420896041,-25.2433059635911,
20.5544560610879));
#208329=CARTESIAN_POINT('Ctrl Pts',(-13.3856487487118,-25.2425659096649,
20.5561500900632));
#208330=CARTESIAN_POINT('Ctrl Pts',(-13.3734789999209,-25.241440220733,
20.5577601068617));
#208331=CARTESIAN_POINT('Ctrl Pts',(-13.3640225121307,-25.2405655055828,
20.5590111683634));
#208332=CARTESIAN_POINT('Ctrl Pts',(-13.3545801118409,-25.2394568157343,
20.5602116911474));
#208333=CARTESIAN_POINT('Ctrl Pts',(-13.345076376744,-25.2380979744188,
20.5613588931241));
#208334=CARTESIAN_POINT('Ctrl Pts',(-13.3330553626802,-25.2363792132794,
20.5628099574642));
#208335=CARTESIAN_POINT('Ctrl Pts',(-13.3209354106501,-25.2342618252026,
20.5641758734952));
#208336=CARTESIAN_POINT('Ctrl Pts',(-13.3085717798241,-25.2316659283986,
20.5654667220115));
#208337=CARTESIAN_POINT('Ctrl Pts',(-13.3075009644293,-25.2314410974974,
20.5655785225402));
#208338=CARTESIAN_POINT('Ctrl Pts',(-13.306428332159,-25.231212646743,20.5656897564237));
#208339=CARTESIAN_POINT('Ctrl Pts',(-13.305353795725,-25.2309805067562,
20.5658004281143));
#208340=CARTESIAN_POINT('Ctrl Pts',(-13.2694412401111,-25.2232220539719,
20.5694992354516));
#208341=CARTESIAN_POINT('Ctrl Pts',(-13.2343117010474,-25.2118378186699,
20.5730157646462));
#208342=CARTESIAN_POINT('Ctrl Pts',(-13.2007302189917,-25.1969887503672,
20.5762634563362));
#208343=CARTESIAN_POINT('Ctrl Pts',(-13.2006954341149,-25.1969733691815,
20.5762668204092));
#208344=CARTESIAN_POINT('Ctrl Pts',(-13.200660650897,-25.1969579842779,
20.576270184193));
#208345=CARTESIAN_POINT('Ctrl Pts',(-13.200625869339,-25.1969425956564,
20.5762735476876));
#208346=CARTESIAN_POINT('Ctrl Pts',(-13.1838715118512,-25.1895298608856,
20.5778937508502));
#208347=CARTESIAN_POINT('Ctrl Pts',(-13.1675023651946,-25.1812545298972,
20.5794468637505));
#208348=CARTESIAN_POINT('Ctrl Pts',(-13.1516062299928,-25.172164102089,
20.5809432148601));
#208349=CARTESIAN_POINT('Ctrl Pts',(-13.143641662435,-25.1676094524532,
20.5816929436055));
#208350=CARTESIAN_POINT('Ctrl Pts',(-13.1357958412944,-25.1628501783571,
20.5824284225663));
#208351=CARTESIAN_POINT('Ctrl Pts',(-13.1280797205934,-25.1578921707515,
20.5831509208571));
#208352=CARTESIAN_POINT('Ctrl Pts',(-13.1242216602429,-25.1554131669487,
20.5835121700025));
#208353=CARTESIAN_POINT('Ctrl Pts',(-13.1203960252198,-25.1528844793817,
20.5838701739373));
#208354=CARTESIAN_POINT('Ctrl Pts',(-13.1166041845245,-25.150306841384,
20.5842250908243));
#208355=CARTESIAN_POINT('Ctrl Pts',(-13.1137603040028,-25.1483736128857,
20.5844912784895));
#208356=CARTESIAN_POINT('Ctrl Pts',(-13.1109354328048,-25.1464128497471,
20.584755729688));
#208357=CARTESIAN_POINT('Ctrl Pts',(-13.1081301477837,-25.1444248602078,
20.5850185108429));
#208358=CARTESIAN_POINT('Ctrl Pts',(-13.1073033612311,-25.1438389507528,
20.585095958918));
#208359=CARTESIAN_POINT('Ctrl Pts',(-13.105764174121,-25.1427386267825,
20.5852402205385));
#208360=CARTESIAN_POINT('Ctrl Pts',(-13.1054068579994,-25.1424820015346,
20.5852736740471));
#208361=CARTESIAN_POINT('Ctrl Pts',(-13.1053600498399,-25.1424483838084,
20.5852780564332));
#208362=CARTESIAN_POINT('Ctrl Pts',(-13.1053334857816,-25.1424292959416,
20.5852805434783));
#208363=CARTESIAN_POINT('Ctrl Pts',(-13.1053314127854,-25.1424278065408,
20.5852807377547));
#208364=CARTESIAN_POINT('Ctrl Pts',(-13.1051813494177,-25.1423199894056,
20.5852948013469));
#208365=CARTESIAN_POINT('Ctrl Pts',(-13.104027150374,-25.141494779861,20.5854152098214));
#208366=CARTESIAN_POINT('Ctrl Pts',(-13.1018865669638,-25.1399284455897,
20.5856390849392));
#208367=CARTESIAN_POINT('Ctrl Pts',(-13.0997544743859,-25.1383683243357,
20.5858620720345));
#208368=CARTESIAN_POINT('Ctrl Pts',(-13.0966436047824,-25.1360728067769,
20.5861876779288));
#208369=CARTESIAN_POINT('Ctrl Pts',(-13.0926037049829,-25.1329786328396,
20.5866083214416));
#208370=CARTESIAN_POINT('Ctrl Pts',(-13.0886302979355,-25.1299353859427,
20.5870220415785));
#208371=CARTESIAN_POINT('Ctrl Pts',(-13.0837578834462,-25.1261192544752,
20.5875276393499));
#208372=CARTESIAN_POINT('Ctrl Pts',(-13.0780687089653,-25.1214348753817,
20.5881139647341));
#208373=CARTESIAN_POINT('Ctrl Pts',(-13.0731855804061,-25.1174141821493,
20.5886172191585));
#208374=CARTESIAN_POINT('Ctrl Pts',(-13.0677010667536,-25.1127531622766,
20.5891798572728));
#208375=CARTESIAN_POINT('Ctrl Pts',(-13.0616916270512,-25.1073730836556,
20.5897930053708));
#208376=CARTESIAN_POINT('Ctrl Pts',(-13.0605852473613,-25.1063825737227,
20.5899058902047));
#208377=CARTESIAN_POINT('Ctrl Pts',(-13.0594611436053,-25.1053676478005,
20.5900204832655));
#208378=CARTESIAN_POINT('Ctrl Pts',(-13.0583198896014,-25.1043277583034,
20.5901367245029));
#208379=CARTESIAN_POINT('Ctrl Pts',(-13.0512916325995,-25.0979237407807,
20.5908525802967));
#208380=CARTESIAN_POINT('Ctrl Pts',(-13.0436091910941,-25.0905740459269,
20.591631055227));
#208381=CARTESIAN_POINT('Ctrl Pts',(-13.0354302835593,-25.0821459333,20.5924571260418));
#208382=CARTESIAN_POINT('Ctrl Pts',(-13.0275113461474,-25.073985711888,
20.5932569398375));
#208383=CARTESIAN_POINT('Ctrl Pts',(-13.0191266722519,-25.0648138597807,
20.5941012888293));
#208384=CARTESIAN_POINT('Ctrl Pts',(-13.0104656750607,-25.0545032426685,
20.5949759806932));
#208385=CARTESIAN_POINT('Ctrl Pts',(-13.0020897689449,-25.0445320166051,
20.5958218806248));
#208386=CARTESIAN_POINT('Ctrl Pts',(-12.9934551179386,-25.0334951300516,
20.5966960813682));
#208387=CARTESIAN_POINT('Ctrl Pts',(-12.9847816416473,-25.0212807082712,
20.5975863735934));
#208388=CARTESIAN_POINT('Ctrl Pts',(-12.9765652885632,-25.0097100301838,
20.5984297442357));
#208389=CARTESIAN_POINT('Ctrl Pts',(-12.9683139930938,-24.997082176881,
20.5992874952978));
#208390=CARTESIAN_POINT('Ctrl Pts',(-12.9602617148924,-24.9833127678739,
20.600150782548));
#208391=CARTESIAN_POINT('Ctrl Pts',(-12.9598137201191,-24.9825466960726,
20.6001988122069));
#208392=CARTESIAN_POINT('Ctrl Pts',(-12.9593663543443,-24.9817770947766,
20.6002468595525));
#208393=CARTESIAN_POINT('Ctrl Pts',(-12.9589196625311,-24.9810039509667,
20.6002949232679));
#208394=CARTESIAN_POINT('Origin',(5.49008632090562,-37.0404461227787,14.7003119443205));
#208395=CARTESIAN_POINT('',(5.73189361785268,-37.8644176283197,14.7003119470324));
#208396=CARTESIAN_POINT('',(7.73830468660741,-37.8153396084392,14.7003119642662));
#208397=CARTESIAN_POINT('Origin',(5.70655229167301,4.20922568237515,14.7003439664147));
#208398=CARTESIAN_POINT('',(7.67369497214325,-37.2177780286978,14.7003119091224));
#208399=CARTESIAN_POINT('',(7.67369496158942,-37.2177780299674,14.700311917532));
#208400=CARTESIAN_POINT('',(6.54789609931285,-37.2558896641848,14.7003119051114));
#208401=CARTESIAN_POINT('Origin',(5.70459038168529,4.3017708653916,14.7005228480282));
#208402=CARTESIAN_POINT('',(5.66703485881341,-37.2644070731039,14.7003112515905));
#208403=CARTESIAN_POINT('Origin',(5.7062171754135,4.23651826727763,14.7003119187871));
#208404=CARTESIAN_POINT('',(5.73189368048304,-37.8644176532532,14.7003119442976));
#208405=CARTESIAN_POINT('Origin',(12.4678236290409,-36.119644037467,14.7003119441888));
#208406=CARTESIAN_POINT('',(13.7982740857746,-36.4678516740935,14.7003119442945));
#208407=CARTESIAN_POINT('',(14.6148867108253,-36.2969542900532,14.7003111208968));
#208408=CARTESIAN_POINT('Origin',(5.7047441134582,4.24260064386914,14.7003119694639));
#208409=CARTESIAN_POINT('',(13.4055103216454,-36.5439680086664,14.7003119369892));
#208410=CARTESIAN_POINT('',(13.4055103216454,-36.5439680086666,14.7003119441831));
#208411=CARTESIAN_POINT('',(12.644722668907,-36.6802991709525,14.700311912199));
#208412=CARTESIAN_POINT('Origin',(5.68063126827873,4.37331395692581,14.7008357985085));
#208413=CARTESIAN_POINT('',(12.7093324247795,-37.2778607239289,14.7003119673391));
#208414=CARTESIAN_POINT('',(12.7093324082652,-37.2778607252059,14.7003119620809));
#208415=CARTESIAN_POINT('',(14.6797428601452,-36.8969687973316,14.7003119556222));
#208416=CARTESIAN_POINT('Origin',(5.71152313961242,4.20990335315011,14.7003499957424));
#208417=CARTESIAN_POINT('',(14.6148867108274,-36.296954290053,14.7003119444971));
#208418=CARTESIAN_POINT('Origin',(27.6445024067125,-30.4224251367427,19.8772946842198));
#208419=CARTESIAN_POINT('',(27.7426787413569,-30.5696794765382,19.7003119441985));
#208420=CARTESIAN_POINT('',(28.0847527250244,-31.0827550509575,19.7003119442735));
#208421=CARTESIAN_POINT('',(27.742681416539,-30.5696834913184,11.7003119443717));
#208422=CARTESIAN_POINT('',(27.7426787416419,-30.5696794763486,19.7003119442258));
#208423=CARTESIAN_POINT('',(28.0847527250948,-31.0827550504814,11.7003119443561));
#208424=CARTESIAN_POINT('Origin',(31.5494163922653,-34.4767024579502,19.7003119424382));
#208425=CARTESIAN_POINT('',(27.8275999680104,-32.7567947620636,11.7003119444519));
#208426=CARTESIAN_POINT('Origin',(31.5494163920996,-34.4767024529298,11.7003119430878));
#208427=CARTESIAN_POINT('',(27.8275999707057,-32.7567947559518,19.7003119441648));
#208428=CARTESIAN_POINT('',(27.8275999699868,-32.7567947592229,15.7003119445214));
#208429=CARTESIAN_POINT('Origin',(31.5494163922634,-34.4767024579488,19.700311942735));
#208430=CARTESIAN_POINT('Origin',(30.1890682679175,-30.6336315271957,11.523329204217));
#208431=CARTESIAN_POINT('',(30.0908912205375,-30.4863761177583,11.7003119450904));
#208432=CARTESIAN_POINT('',(30.0908912190702,-30.4863761149167,19.7003119467117));
#208433=CARTESIAN_POINT('',(30.090891220464,-30.4863761172015,15.700311944121));
#208434=CARTESIAN_POINT('',(29.4076671037226,-29.4615868763117,11.7003119442863));
#208435=CARTESIAN_POINT('',(29.4076565065229,-29.4615947571427,11.7003119442617));
#208436=CARTESIAN_POINT('',(29.4082827389876,-29.4624915446335,19.7003119440856));
#208437=CARTESIAN_POINT('Ctrl Pts',(29.407671171124,-29.4615849800672,11.7003119442617));
#208438=CARTESIAN_POINT('Ctrl Pts',(29.4078804229435,-29.4619306088447,
14.366978610921));
#208439=CARTESIAN_POINT('Ctrl Pts',(29.4080726164328,-29.4622188794332,
17.0336452775562));
#208440=CARTESIAN_POINT('Ctrl Pts',(29.4082860452814,-29.4624934257402,
19.7003119441774));
#208441=CARTESIAN_POINT('',(30.0908912168415,-30.486376112145,19.7003119441213));
#208442=CARTESIAN_POINT('Origin',(31.5494163922653,-34.4767024579505,19.7003119416134));
#208443=CARTESIAN_POINT('',(30.3173964285349,-30.5661875526636,19.7003119441462));
#208444=CARTESIAN_POINT('',(30.3173964222832,-30.5661875520556,11.7003119441728));
#208445=CARTESIAN_POINT('',(30.3173964250269,-30.5661875554296,15.7003119443127));
#208446=CARTESIAN_POINT('',(31.3946668917897,-30.379623913573,19.7003119442082));
#208447=CARTESIAN_POINT('Origin',(31.5494163922675,-34.4767024579681,19.7003119416459));
#208448=CARTESIAN_POINT('',(31.394666891916,-30.3796239085798,11.7003119441417));
#208449=CARTESIAN_POINT('',(31.3946668941434,-30.3796239095331,15.7003119442942));
#208450=CARTESIAN_POINT('Origin',(31.5494163921006,-34.4767024529361,11.7003119416279));
#208451=CARTESIAN_POINT('Origin',(-18.8763082172848,47.7868053379409,15.2003119383141));
#208452=CARTESIAN_POINT('',(-18.4717345888002,48.0806504438752,15.2003119432919));
#208453=CARTESIAN_POINT('',(-19.6823121399384,49.7473597420306,15.2003119420877));
#208454=CARTESIAN_POINT('',(-18.9109181335305,47.8344570997476,15.7003138812669));
#208455=CARTESIAN_POINT('',(-21.4202718105803,51.2893938683574,15.7003119441701));
#208456=CARTESIAN_POINT('',(-18.7845569656933,47.8534451496124,15.6872745748898));
#208457=CARTESIAN_POINT('Origin',(-18.9073576398333,47.8112903816512,15.0682466064013));
#208458=CARTESIAN_POINT('Origin',(-18.8762983630809,47.7868111265376,15.2002870936903));
#208459=CARTESIAN_POINT('Origin',(-21.8248251140375,50.9955629162889,12.2003119441644));
#208460=CARTESIAN_POINT('',(-21.0157184966245,51.5832247978729,12.2003119439579));
#208461=CARTESIAN_POINT('',(-21.0157184972466,51.5832247975533,13.710651430557));
#208462=CARTESIAN_POINT('',(-22.2255897188162,51.911743978028,12.2003119441757));
#208463=CARTESIAN_POINT('Origin',(-21.8248251140375,50.9955629162886,12.2003119441658));
#208464=CARTESIAN_POINT('',(-22.2255897187575,51.9117439784458,13.7003119440978));
#208465=CARTESIAN_POINT('Origin',(-22.0252074161163,51.4536534497297,15.2003119440214));
#208466=CARTESIAN_POINT('',(-23.9271427366443,51.1674345691671,15.2003119442614));
#208467=CARTESIAN_POINT('',(-23.0763662188117,51.539589255143,15.2003119443518));
#208468=CARTESIAN_POINT('',(-23.72101358876,50.711863239237,15.7003119441426));
#208469=CARTESIAN_POINT('Ctrl Pts',(-23.9271427208431,51.1674345322785,
15.2003119442612));
#208470=CARTESIAN_POINT('Ctrl Pts',(-23.9271583944351,51.1674276761616,
15.2265487609386));
#208471=CARTESIAN_POINT('Ctrl Pts',(-23.9262936034169,51.165547209053,15.2528384340717));
#208472=CARTESIAN_POINT('Ctrl Pts',(-23.9245487575265,51.1617940671605,
15.27885318114));
#208473=CARTESIAN_POINT('Ctrl Pts',(-23.9228114093686,51.1580570527976,
15.3047561409068));
#208474=CARTESIAN_POINT('Ctrl Pts',(-23.9202015481431,51.152463411075,15.3303859839081));
#208475=CARTESIAN_POINT('Ctrl Pts',(-23.916740265881,51.1450613596401,15.3554195229293));
#208476=CARTESIAN_POINT('Ctrl Pts',(-23.9150836632212,51.141518667318,15.3674008131524));
#208477=CARTESIAN_POINT('Ctrl Pts',(-23.9132323338637,51.1375624270228,
15.3792455667248));
#208478=CARTESIAN_POINT('Ctrl Pts',(-23.9111902700182,51.1332017652235,
15.3909189486697));
#208479=CARTESIAN_POINT('Ctrl Pts',(-23.9069466343119,51.1241398251892,
15.4151775341897));
#208480=CARTESIAN_POINT('Ctrl Pts',(-23.9018780371955,51.1133284786798,
15.4386949486203));
#208481=CARTESIAN_POINT('Ctrl Pts',(-23.8960351207127,51.1008834975995,
15.4611686944398));
#208482=CARTESIAN_POINT('Ctrl Pts',(-23.8945849199812,51.0977946770216,
15.4667466353062));
#208483=CARTESIAN_POINT('Ctrl Pts',(-23.8930871145044,51.0946054382222,
15.4722603657598));
#208484=CARTESIAN_POINT('Ctrl Pts',(-23.8915426652318,51.0913179780114,
15.4777054390443));
#208485=CARTESIAN_POINT('Ctrl Pts',(-23.8876591167922,51.0830515938713,
15.4913971842077));
#208486=CARTESIAN_POINT('Ctrl Pts',(-23.8834804487471,51.0741637177721,
15.5046545585007));
#208487=CARTESIAN_POINT('Ctrl Pts',(-23.879023953522,51.0646938816302,15.5174093293326));
#208488=CARTESIAN_POINT('Ctrl Pts',(-23.8767957059094,51.0599589635592,
15.5237867147485));
#208489=CARTESIAN_POINT('Ctrl Pts',(-23.8744980386853,51.0550786404818,
15.5300385288957));
#208490=CARTESIAN_POINT('Ctrl Pts',(-23.8721333856686,51.0500584763107,
15.5361565904968));
#208491=CARTESIAN_POINT('Ctrl Pts',(-23.8710295300765,51.0477149881734,
15.5390125936665));
#208492=CARTESIAN_POINT('Ctrl Pts',(-23.8700333891595,51.0455996601946,
15.5415306458897));
#208493=CARTESIAN_POINT('Ctrl Pts',(-23.8689762692874,51.0433562281805,
15.5441479413878));
#208494=CARTESIAN_POINT('Ctrl Pts',(-23.8679835480889,51.0412494637758,
15.5466057938911));
#208495=CARTESIAN_POINT('Ctrl Pts',(-23.8669370422051,51.0390297073277,
15.5491513705054));
#208496=CARTESIAN_POINT('Ctrl Pts',(-23.865684452549,51.036373124396,15.5521163939978));
#208497=CARTESIAN_POINT('Ctrl Pts',(-23.8654135549939,51.0357985852261,
15.5527576396053));
#208498=CARTESIAN_POINT('Ctrl Pts',(-23.8651329655996,51.0352034939237,
15.553418369239));
#208499=CARTESIAN_POINT('Ctrl Pts',(-23.8648410477888,51.0345843552876,
15.5541016881293));
#208500=CARTESIAN_POINT('Ctrl Pts',(-23.8583201833371,51.0207540271163,
15.5693656757843));
#208501=CARTESIAN_POINT('Ctrl Pts',(-23.8516041560296,51.0063710212373,
15.5832342942365));
#208502=CARTESIAN_POINT('Ctrl Pts',(-23.8448002108485,50.9916805085564,
15.5957582129914));
#208503=CARTESIAN_POINT('Ctrl Pts',(-23.8378419227226,50.976656751423,15.608566228465));
#208504=CARTESIAN_POINT('Ctrl Pts',(-23.8307918168789,50.961311684672,15.6199685056584));
#208505=CARTESIAN_POINT('Ctrl Pts',(-23.8237490092086,50.9458718954343,
15.6300595078958));
#208506=CARTESIAN_POINT('Ctrl Pts',(-23.816438394856,50.9298449996161,15.6405342261106));
#208507=CARTESIAN_POINT('Ctrl Pts',(-23.8091357661197,50.9137163191701,
15.6495967085331));
#208508=CARTESIAN_POINT('Ctrl Pts',(-23.8019332944376,50.8976965656328,
15.6573853338093));
#208509=CARTESIAN_POINT('Ctrl Pts',(-23.7972300241658,50.8872355414317,
15.6624713669569));
#208510=CARTESIAN_POINT('Ctrl Pts',(-23.7925690681621,50.876820063615,15.6670148428241));
#208511=CARTESIAN_POINT('Ctrl Pts',(-23.7879717786904,50.8664989452255,
15.6710593535136));
#208512=CARTESIAN_POINT('Ctrl Pts',(-23.780511271244,50.8497497757261,15.6776228084147));
#208513=CARTESIAN_POINT('Ctrl Pts',(-23.7732195161095,50.8332515856955,
15.6828719099839));
#208514=CARTESIAN_POINT('Ctrl Pts',(-23.766170555662,50.8171713148498,15.6870054974773));
#208515=CARTESIAN_POINT('Ctrl Pts',(-23.7589265087524,50.8006460077219,
15.6912534858055));
#208516=CARTESIAN_POINT('Ctrl Pts',(-23.751938791726,50.7845618669491,15.69432413416));
#208517=CARTESIAN_POINT('Ctrl Pts',(-23.7452654332594,50.7690490249801,
15.6964384475781));
#208518=CARTESIAN_POINT('Ctrl Pts',(-23.7383131859681,50.7528878800188,
15.6986411210607));
#208519=CARTESIAN_POINT('Ctrl Pts',(-23.7317020071775,50.737346521654,15.6998066072784));
#208520=CARTESIAN_POINT('Ctrl Pts',(-23.725475116382,50.722520897217,15.7001783546511));
#208521=CARTESIAN_POINT('Ctrl Pts',(-23.7239652948283,50.7189261581961,
15.7002684914809));
#208522=CARTESIAN_POINT('Ctrl Pts',(-23.7224779714151,50.7153732818198,
15.7003119064071));
#208523=CARTESIAN_POINT('Ctrl Pts',(-23.72101358876,50.7118632392368,15.7003119440594));
#208524=CARTESIAN_POINT('',(-23.72101358876,50.711863239237,15.7003119441426));
#208525=CARTESIAN_POINT('Origin',(-0.477249354720186,0.879864319080212,
15.2003119122644));
#208526=CARTESIAN_POINT('Origin',(-0.477249354962126,0.87986431642662,15.2003119638676));
#208527=CARTESIAN_POINT('Origin',(-0.477284418587232,0.879907578256365,
15.7003120998109));
#208528=CARTESIAN_POINT('Origin',(-31.3989373681554,45.7420276326164,12.2003119449868));
#208529=CARTESIAN_POINT('',(-31.9664497231382,46.5653925074966,12.2003119453844));
#208530=CARTESIAN_POINT('',(-31.9664497237401,46.5653925078446,13.700311945328));
#208531=CARTESIAN_POINT('',(-32.1956624392543,45.1376857067518,12.2003119442971));
#208532=CARTESIAN_POINT('Origin',(-31.3989373681554,45.7420276326164,12.2003119449868));
#208533=CARTESIAN_POINT('',(-32.1956624410161,45.137685705263,13.7003120411602));
#208534=CARTESIAN_POINT('Origin',(-31.7972999044967,45.4398566659503,15.2003119442206));
#208535=CARTESIAN_POINT('',(-29.7820272137658,41.9557060139446,15.2003119432015));
#208536=CARTESIAN_POINT('',(-30.9888448208734,43.546695864012,15.2003119459824));
#208537=CARTESIAN_POINT('',(-29.3644610051212,42.232564240318,15.7003110993664));
#208538=CARTESIAN_POINT('Ctrl Pts',(-29.3644612808878,42.2325640486184,
15.7003085640297));
#208539=CARTESIAN_POINT('Ctrl Pts',(-29.391828415675,42.2151689610902,15.7003012349325));
#208540=CARTESIAN_POINT('Ctrl Pts',(-29.4672502346423,42.1668458512728,
15.6916584450975));
#208541=CARTESIAN_POINT('Ctrl Pts',(-29.5837707107744,42.090413337496,15.6385656141416));
#208542=CARTESIAN_POINT('Ctrl Pts',(-29.6938030562409,42.0163494399284,
15.5252290262904));
#208543=CARTESIAN_POINT('Ctrl Pts',(-29.7654085230576,41.9672238212171,
15.373317001592));
#208544=CARTESIAN_POINT('Ctrl Pts',(-29.7820029994839,41.9557224715909,
15.2581718586376));
#208545=CARTESIAN_POINT('Ctrl Pts',(-29.7820272305468,41.9557059994567,
15.2004260824732));
#208546=CARTESIAN_POINT('Ctrl Pts',(-29.7820272137658,41.9557060139446,
15.2003119432015));
#208547=CARTESIAN_POINT('',(-29.3644612808878,42.2325640486183,15.7003119444123));
#208548=CARTESIAN_POINT('Origin',(-18.6520135828964,42.0456406833051,15.7003119443625));
#208549=CARTESIAN_POINT('Origin',(0.00286358380826357,-0.0145317917522902,
15.7003119006576));
#208550=CARTESIAN_POINT('Ctrl Pts',(-18.6142649705337,47.3223765837335,
16.2862742212963));
#208551=CARTESIAN_POINT('Ctrl Pts',(-18.6068629925418,47.316566159772,16.2355276431828));
#208552=CARTESIAN_POINT('Ctrl Pts',(-18.6052554808825,47.3151537178083,
16.1296665341439));
#208553=CARTESIAN_POINT('Ctrl Pts',(-18.6435131378413,47.3457631374595,
15.9785607965362));
#208554=CARTESIAN_POINT('Ctrl Pts',(-18.7179184571212,47.4068702829229,
15.8454764404584));
#208555=CARTESIAN_POINT('Ctrl Pts',(-18.8199581729824,47.4937477098757,
15.7416325118486));
#208556=CARTESIAN_POINT('Ctrl Pts',(-18.9501434779536,47.60897008138,15.6714413102859));
#208557=CARTESIAN_POINT('Ctrl Pts',(-19.0476086268102,47.6986815373208,
15.6595099634031));
#208558=CARTESIAN_POINT('Ctrl Pts',(-19.0995090452804,47.7474617897322,
15.6650779179043));
#208559=CARTESIAN_POINT('Ctrl Pts',(-18.2392346090886,47.6705375802302,
16.274896613631));
#208560=CARTESIAN_POINT('Ctrl Pts',(-18.2309722062356,47.6637074728907,
16.2313155483722));
#208561=CARTESIAN_POINT('Ctrl Pts',(-18.2289140691391,47.6622577565692,
16.1379059374186));
#208562=CARTESIAN_POINT('Ctrl Pts',(-18.2725848975554,47.6973968277539,
16.0104354342376));
#208563=CARTESIAN_POINT('Ctrl Pts',(-18.353151634546,47.7601778020367,15.9138021164112));
#208564=CARTESIAN_POINT('Ctrl Pts',(-18.4562677197084,47.8363205117128,
15.8569284324732));
#208565=CARTESIAN_POINT('Ctrl Pts',(-18.5774148758537,47.9194280046606,
15.8393575473903));
#208566=CARTESIAN_POINT('Ctrl Pts',(-18.6597281387097,47.9705031303676,
15.8557009876002));
#208567=CARTESIAN_POINT('Ctrl Pts',(-18.701359632198,47.9946227409063,15.8708233582537));
#208568=CARTESIAN_POINT('Ctrl Pts',(-17.7747083590727,47.4713323190029,
16.3554324334657));
#208569=CARTESIAN_POINT('Ctrl Pts',(-17.762457671129,47.4549601433162,16.2648398443388));
#208570=CARTESIAN_POINT('Ctrl Pts',(-17.7592922885277,47.4514648239429,
16.0704044626448));
#208571=CARTESIAN_POINT('Ctrl Pts',(-17.8244608309512,47.5357753991612,
15.8056723224914));
#208572=CARTESIAN_POINT('Ctrl Pts',(-17.9430094947806,47.6869899638045,
15.606663135813));
#208573=CARTESIAN_POINT('Ctrl Pts',(-18.0917927417057,47.8715385098991,
15.4918489284998));
#208574=CARTESIAN_POINT('Ctrl Pts',(-18.2621767844056,48.0747877622122,
15.459831905882));
#208575=CARTESIAN_POINT('Ctrl Pts',(-18.3740979203161,48.2013716699448,
15.4966117543693));
#208576=CARTESIAN_POINT('Ctrl Pts',(-18.4295969579089,48.2617185371655,
15.5291382664912));
#208577=CARTESIAN_POINT('Ctrl Pts',(-17.7811532046353,46.9651088361383,
16.4307124291123));
#208578=CARTESIAN_POINT('Ctrl Pts',(-17.7665983752977,46.9421850421125,
16.2956523088796));
#208579=CARTESIAN_POINT('Ctrl Pts',(-17.7630050569657,46.937103882933,16.0086049731497));
#208580=CARTESIAN_POINT('Ctrl Pts',(-17.8398181206575,47.0559006943979,
15.6113252363168));
#208581=CARTESIAN_POINT('Ctrl Pts',(-17.9823427122519,47.2756104266331,
15.2946332996624));
#208582=CARTESIAN_POINT('Ctrl Pts',(-18.1662849037513,47.5569099716371,
15.0868750461233));
#208583=CARTESIAN_POINT('Ctrl Pts',(-18.3847748620689,47.8876024326095,
14.9907751968095));
#208584=CARTESIAN_POINT('Ctrl Pts',(-18.53534070732,48.1127362803466,15.0154958408297));
#208585=CARTESIAN_POINT('Ctrl Pts',(-18.6121120867093,48.2264888640415,
15.0522775214916));
#208586=CARTESIAN_POINT('',(-18.3489059141247,47.9114946009791,15.2209909057674));
#208587=CARTESIAN_POINT('Ctrl Pts',(-18.7845569656933,47.8534451496124,
15.6872745748898));
#208588=CARTESIAN_POINT('Ctrl Pts',(-18.7845033951667,47.8534091063762,
15.6872694256505));
#208589=CARTESIAN_POINT('Ctrl Pts',(-18.7844498377754,47.8533730718235,
15.6872642856165));
#208590=CARTESIAN_POINT('Ctrl Pts',(-18.7843962935245,47.8533370459592,
15.6872591547746));
#208591=CARTESIAN_POINT('Ctrl Pts',(-18.7711904992886,47.8444518689027,
15.6859937184149));
#208592=CARTESIAN_POINT('Ctrl Pts',(-18.7587869569155,47.8360984658439,
15.6852861222541));
#208593=CARTESIAN_POINT('Ctrl Pts',(-18.7472245749555,47.8283399960422,
15.6849532023543));
#208594=CARTESIAN_POINT('Ctrl Pts',(-18.7352465172283,47.820302603792,15.6846083137498));
#208595=CARTESIAN_POINT('Ctrl Pts',(-18.7241701270429,47.8129035679486,
15.684664446827));
#208596=CARTESIAN_POINT('Ctrl Pts',(-18.7140105678945,47.8061711647648,
15.6849449552063));
#208597=CARTESIAN_POINT('Ctrl Pts',(-18.703851008746,47.7994387615809,15.6852254635855));
#208598=CARTESIAN_POINT('Ctrl Pts',(-18.6946074866825,47.7933722974053,
15.6857299058589));
#208599=CARTESIAN_POINT('Ctrl Pts',(-18.6862820504076,47.7879656051018,
15.6863196243356));
#208600=CARTESIAN_POINT('Ctrl Pts',(-18.6858589789853,47.7876908546951,
15.6863495918985));
#208601=CARTESIAN_POINT('Ctrl Pts',(-18.6854382853922,47.7874178437522,
15.6863797752329));
#208602=CARTESIAN_POINT('Ctrl Pts',(-18.6850199693094,47.7871465755076,
15.6864101564867));
#208603=CARTESIAN_POINT('Ctrl Pts',(-18.6760667873981,47.7813406453986,
15.687060403759));
#208604=CARTESIAN_POINT('Ctrl Pts',(-18.6682022122191,47.7763354445318,
15.6877975447071));
#208605=CARTESIAN_POINT('Ctrl Pts',(-18.6614220498639,47.7721479505873,
15.6884724733782));
#208606=CARTESIAN_POINT('Ctrl Pts',(-18.6592641020918,47.770815181141,15.6886872854647));
#208607=CARTESIAN_POINT('Ctrl Pts',(-18.6572160417048,47.7695650445371,
15.6888961444708));
#208608=CARTESIAN_POINT('Ctrl Pts',(-18.6552778016136,47.768397637023,15.6890952310171));
#208609=CARTESIAN_POINT('Ctrl Pts',(-18.6494531117277,47.7648894097548,
15.6896935146859));
#208610=CARTESIAN_POINT('Ctrl Pts',(-18.6438684069585,47.761790161329,15.6902389185817));
#208611=CARTESIAN_POINT('Ctrl Pts',(-18.6400970034891,47.759820935505,15.6905694878727));
#208612=CARTESIAN_POINT('Ctrl Pts',(-18.6384861004824,47.7589798078382,
15.6907106859887));
#208613=CARTESIAN_POINT('Ctrl Pts',(-18.6372060866665,47.7583445541796,
15.6908119199471));
#208614=CARTESIAN_POINT('Ctrl Pts',(-18.636379294899,47.7579708806471,15.6908604533678));
#208615=CARTESIAN_POINT('Ctrl Pts',(-18.6338137059238,47.7568113472155,
15.6910110557491));
#208616=CARTESIAN_POINT('Ctrl Pts',(-18.6317802489595,47.7567508803956,
15.6907285651018));
#208617=CARTESIAN_POINT('Ctrl Pts',(-18.6300813812339,47.7570507211471,
15.6903148035308));
#208618=CARTESIAN_POINT('Ctrl Pts',(-18.6281217944784,47.7573965773646,
15.6898375434815));
#208619=CARTESIAN_POINT('Ctrl Pts',(-18.6266066245773,47.7582226360412,
15.6891897185342));
#208620=CARTESIAN_POINT('Ctrl Pts',(-18.6252052470933,47.7584100297753,
15.6888664857382));
#208621=CARTESIAN_POINT('Ctrl Pts',(-18.6241216202043,47.7585549335514,
15.6886165432687));
#208622=CARTESIAN_POINT('Ctrl Pts',(-18.6213230725784,47.7584485107984,
15.6882051884376));
#208623=CARTESIAN_POINT('Ctrl Pts',(-18.6167686880847,47.7580212079818,
15.6876265311618));
#208624=CARTESIAN_POINT('Ctrl Pts',(-18.6122810760017,47.7576001699062,
15.687056357654));
#208625=CARTESIAN_POINT('Ctrl Pts',(-18.6060886808214,47.7568672400294,
15.6863250646948));
#208626=CARTESIAN_POINT('Ctrl Pts',(-18.598192119442,47.7557483772957,15.6853992885614));
#208627=CARTESIAN_POINT('Ctrl Pts',(-18.5947536305063,47.7552611782548,
15.6849961674004));
#208628=CARTESIAN_POINT('Ctrl Pts',(-18.5909928180694,47.7547006304725,
15.6845556990748));
#208629=CARTESIAN_POINT('Ctrl Pts',(-18.5869080322528,47.7540620892268,
15.6840718391555));
#208630=CARTESIAN_POINT('Ctrl Pts',(-18.5778222803309,47.7526417877445,
15.6829955939397));
#208631=CARTESIAN_POINT('Ctrl Pts',(-18.5696437000699,47.7514611542822,
15.6818719204611));
#208632=CARTESIAN_POINT('Ctrl Pts',(-18.5621964549722,47.7505733156777,
15.6806499397176));
#208633=CARTESIAN_POINT('Ctrl Pts',(-18.5530332667749,47.7494809073958,
15.6791463985583));
#208634=CARTESIAN_POINT('Ctrl Pts',(-18.5449784988137,47.748830982987,15.67749472886));
#208635=CARTESIAN_POINT('Ctrl Pts',(-18.5377798186894,47.7486938765672,
15.6755982790203));
#208636=CARTESIAN_POINT('Ctrl Pts',(-18.5360276909769,47.7486605054556,
15.675136691304));
#208637=CARTESIAN_POINT('Ctrl Pts',(-18.534326514191,47.748657438813,15.6746605676384));
#208638=CARTESIAN_POINT('Ctrl Pts',(-18.532673030232,47.748685580912,15.6741684381581));
#208639=CARTESIAN_POINT('Ctrl Pts',(-18.5300730677672,47.7487298319618,
15.6733946065346));
#208640=CARTESIAN_POINT('Ctrl Pts',(-18.527504755796,47.7488428667903,15.6725623281112));
#208641=CARTESIAN_POINT('Ctrl Pts',(-18.5249685235203,47.749024798336,15.6716685756665));
#208642=CARTESIAN_POINT('Ctrl Pts',(-18.5206918905225,47.7493315740438,
15.6701615168558));
#208643=CARTESIAN_POINT('Ctrl Pts',(-18.5165064361193,47.7498342293498,
15.6684795704989));
#208644=CARTESIAN_POINT('Ctrl Pts',(-18.5124174890127,47.7505323715,15.6666107399774));
#208645=CARTESIAN_POINT('Ctrl Pts',(-18.5091605523334,47.7510884571418,
15.6651221751919));
#208646=CARTESIAN_POINT('Ctrl Pts',(-18.5059645263208,47.7517686979922,
15.6635148696368));
#208647=CARTESIAN_POINT('Ctrl Pts',(-18.5028330074101,47.7525738089219,
15.6617831577647));
#208648=CARTESIAN_POINT('Ctrl Pts',(-18.5009818285141,47.7530497454895,
15.6607594665264));
#208649=CARTESIAN_POINT('Ctrl Pts',(-18.4987012153797,47.7537286388156,
15.6594032752634));
#208650=CARTESIAN_POINT('Ctrl Pts',(-18.4967956051795,47.7543273429248,
15.6582225264666));
#208651=CARTESIAN_POINT('Ctrl Pts',(-18.4954776185725,47.7547414276087,
15.6574058793368));
#208652=CARTESIAN_POINT('Ctrl Pts',(-18.494338075113,47.7551175224476,15.6566747558935));
#208653=CARTESIAN_POINT('Ctrl Pts',(-18.4936356574928,47.7553648869658,
15.6562096283698));
#208654=CARTESIAN_POINT('Ctrl Pts',(-18.4885211469343,47.7571660212255,
15.6528228972246));
#208655=CARTESIAN_POINT('Ctrl Pts',(-18.4828465837271,47.7598175439728,
15.6483906198088));
#208656=CARTESIAN_POINT('Ctrl Pts',(-18.4766941105278,47.7632615277834,
15.64276543331));
#208657=CARTESIAN_POINT('Ctrl Pts',(-18.4745799107131,47.7644449981859,
15.6408324272053));
#208658=CARTESIAN_POINT('Ctrl Pts',(-18.4724095530921,47.7657219768323,
15.6387582018957));
#208659=CARTESIAN_POINT('Ctrl Pts',(-18.4701870601169,47.7670899526293,
15.6365355418204));
#208660=CARTESIAN_POINT('Ctrl Pts',(-18.4697197775213,47.7673775716626,
15.6360682240918));
#208661=CARTESIAN_POINT('Ctrl Pts',(-18.4692502247023,47.7676692083423,
15.6355943623011));
#208662=CARTESIAN_POINT('Ctrl Pts',(-18.4687784440273,47.7679648452307,
15.6351138826636));
#208663=CARTESIAN_POINT('Ctrl Pts',(-18.4648633455357,47.7704182045929,
15.6311265953423));
#208664=CARTESIAN_POINT('Ctrl Pts',(-18.460794156839,47.7731472675663,15.6266837394052));
#208665=CARTESIAN_POINT('Ctrl Pts',(-18.4566060613433,47.7761381146453,
15.6217463538896));
#208666=CARTESIAN_POINT('Ctrl Pts',(-18.4542596747943,47.7778137410401,
15.6189801765249));
#208667=CARTESIAN_POINT('Ctrl Pts',(-18.4516559828369,47.7797452291048,
15.6157783084457));
#208668=CARTESIAN_POINT('Ctrl Pts',(-18.4491383196926,47.7816677506093,
15.6125487702801));
#208669=CARTESIAN_POINT('Ctrl Pts',(-18.4466206565483,47.7835902721137,
15.6093192321145));
#208670=CARTESIAN_POINT('Ctrl Pts',(-18.4441890191509,47.7855038310832,
15.6060624063099));
#208671=CARTESIAN_POINT('Ctrl Pts',(-18.4421467645586,47.7871583250171,
15.6032288892873));
#208672=CARTESIAN_POINT('Ctrl Pts',(-18.4365327577004,47.7917064064984,
15.5954397605189));
#208673=CARTESIAN_POINT('Ctrl Pts',(-18.4306958821141,47.7964033656957,
15.5869310543892));
#208674=CARTESIAN_POINT('Ctrl Pts',(-18.4247473112414,47.801198759836,15.5776304574483));
#208675=CARTESIAN_POINT('Ctrl Pts',(-18.4220400350592,47.8033812094728,
15.573397628233));
#208676=CARTESIAN_POINT('Ctrl Pts',(-18.4193098361368,47.8055839585829,
15.5690007402763));
#208677=CARTESIAN_POINT('Ctrl Pts',(-18.4165686343815,47.8078016866163,
15.5644343764894));
#208678=CARTESIAN_POINT('Ctrl Pts',(-18.4121864765332,47.8113470054854,
15.5571344661968));
#208679=CARTESIAN_POINT('Ctrl Pts',(-18.4077762762148,47.8149313374912,
15.5494008371851));
#208680=CARTESIAN_POINT('Ctrl Pts',(-18.4033949473456,47.8185340238297,
15.5412145337471));
#208681=CARTESIAN_POINT('Ctrl Pts',(-18.4021005871116,47.8195983525006,
15.5387960835578));
#208682=CARTESIAN_POINT('Ctrl Pts',(-18.4006319301922,47.8208084876192,
15.5360005816835));
#208683=CARTESIAN_POINT('Ctrl Pts',(-18.399381329089,47.8218454510512,15.5335708272053));
#208684=CARTESIAN_POINT('Ctrl Pts',(-18.3985153267254,47.8225635159728,
15.5318882978072));
#208685=CARTESIAN_POINT('Ctrl Pts',(-18.3977525287111,47.8231990581897,
15.5303822398593));
#208686=CARTESIAN_POINT('Ctrl Pts',(-18.397212063973,47.8236504083731,15.5293077649163));
#208687=CARTESIAN_POINT('Ctrl Pts',(-18.395891109682,47.8247535570514,15.5266816319114));
#208688=CARTESIAN_POINT('Ctrl Pts',(-18.3946493932009,47.82580526263,15.5241486620873));
#208689=CARTESIAN_POINT('Ctrl Pts',(-18.393482382743,47.8268077363678,15.5217132349324));
#208690=CARTESIAN_POINT('Ctrl Pts',(-18.3903686420305,47.8294824710023,
15.5152151880359));
#208691=CARTESIAN_POINT('Ctrl Pts',(-18.387785941988,47.8318091240327,15.5094117642356));
#208692=CARTESIAN_POINT('Ctrl Pts',(-18.3856545724553,47.833824940372,15.504361326682));
#208693=CARTESIAN_POINT('Ctrl Pts',(-18.3845906463431,47.8348311852336,
15.5018402751664));
#208694=CARTESIAN_POINT('Ctrl Pts',(-18.3836394683463,47.8357598691859,
15.499506449669));
#208695=CARTESIAN_POINT('Ctrl Pts',(-18.3827929378852,47.836614939077,15.4973649519556));
#208696=CARTESIAN_POINT('Ctrl Pts',(-18.3821573403881,47.8372569482043,
15.4957570587384));
#208697=CARTESIAN_POINT('Ctrl Pts',(-18.3815806746587,47.8378573416824,
15.4942575856458));
#208698=CARTESIAN_POINT('Ctrl Pts',(-18.3810598762728,47.8384174000981,
15.4928682762391));
#208699=CARTESIAN_POINT('Ctrl Pts',(-18.3807475642468,47.8387532555523,
15.492035136108));
#208700=CARTESIAN_POINT('Ctrl Pts',(-18.3805231515266,47.839001163946,15.4914271496186));
#208701=CARTESIAN_POINT('Ctrl Pts',(-18.3800400343275,47.8395468528504,
15.4900874589316));
#208702=CARTESIAN_POINT('Ctrl Pts',(-18.379717525625,47.8399111317891,15.4891931378309));
#208703=CARTESIAN_POINT('Ctrl Pts',(-18.3792794739559,47.8404082086767,
15.4879728608297));
#208704=CARTESIAN_POINT('Ctrl Pts',(-18.3786340870187,47.841148559478,15.4861359069429));
#208705=CARTESIAN_POINT('Ctrl Pts',(-18.3754097372317,47.8448473482364,
15.4769584948634));
#208706=CARTESIAN_POINT('Ctrl Pts',(-18.3723901503544,47.8484284605807,
15.4676386071521));
#208707=CARTESIAN_POINT('Ctrl Pts',(-18.3695909277757,47.8518894640772,
15.4581977562075));
#208708=CARTESIAN_POINT('Ctrl Pts',(-18.3652483601109,47.8572586840835,
15.443551713284));
#208709=CARTESIAN_POINT('Ctrl Pts',(-18.3614412958041,47.8623435149971,
15.4286144737377));
#208710=CARTESIAN_POINT('Ctrl Pts',(-18.3582147396551,47.8671311418702,
15.4134734440967));
#208711=CARTESIAN_POINT('Ctrl Pts',(-18.3534185948907,47.8742477549092,
15.3909669180401));
#208712=CARTESIAN_POINT('Ctrl Pts',(-18.349907398074,47.8807066943119,15.3680099150237));
#208713=CARTESIAN_POINT('Ctrl Pts',(-18.3477347370571,47.8865045281816,
15.34491804834));
#208714=CARTESIAN_POINT('Ctrl Pts',(-18.3465013874404,47.8897957715576,
15.3318095400641));
#208715=CARTESIAN_POINT('Ctrl Pts',(-18.3456985829363,47.8928743270046,
15.31865790799));
#208716=CARTESIAN_POINT('Ctrl Pts',(-18.3453292454819,47.8957425312527,
15.3055217541238));
#208717=CARTESIAN_POINT('Ctrl Pts',(-18.3446898766129,47.9007077479778,
15.2827814451222));
#208718=CARTESIAN_POINT('Ctrl Pts',(-18.3453519391302,47.9050415627917,
15.2600885494936));
#208719=CARTESIAN_POINT('Ctrl Pts',(-18.3472497454239,47.908788841438,15.2377250083971));
#208720=CARTESIAN_POINT('Ctrl Pts',(-18.3477249717929,47.9097271909581,
15.2321249930167));
#208721=CARTESIAN_POINT('Ctrl Pts',(-18.348277462864,47.9106288554481,15.226545548646));
#208722=CARTESIAN_POINT('Ctrl Pts',(-18.348905741512,47.9114947259232,15.2209909058017));
#208723=CARTESIAN_POINT('Origin',(-18.471482671371,48.0782810998012,16.2464177801571));
#208724=CARTESIAN_POINT('Origin',(-23.0732474393346,48.9175041903987,12.0233292046621));
#208725=CARTESIAN_POINT('',(-22.9128470736376,48.9923014416703,13.7003119448809));
#208726=CARTESIAN_POINT('',(-22.6793668017476,49.1011770177114,13.7003119444718));
#208727=CARTESIAN_POINT('',(-22.7961069603668,49.0467392216657,13.7003119447022));
#208728=CARTESIAN_POINT('',(-22.9128471108653,48.9923014252741,12.2003119443112));
#208729=CARTESIAN_POINT('',(-22.9128470752039,48.9923014409952,12.9503119488765));
#208730=CARTESIAN_POINT('',(-22.6793667965234,49.1011770218331,12.2003119442412));
#208731=CARTESIAN_POINT('',(-22.7961069606442,49.046739221651,12.2003119443332));
#208732=CARTESIAN_POINT('',(-22.6793667978427,49.1011770178295,12.9503119440928));
#208733=CARTESIAN_POINT('Origin',(-22.4680545680461,48.648024560368,12.2003119438426));
#208734=CARTESIAN_POINT('',(-22.0635012605091,48.9418555148002,13.700311944085));
#208735=CARTESIAN_POINT('Origin',(-22.468054568015,48.6480245594274,13.7003119440719));
#208736=CARTESIAN_POINT('',(-22.0635012598485,48.9418555144682,12.2003119440991));
#208737=CARTESIAN_POINT('Origin',(-22.4680545680462,48.648024560368,12.2003119438426));
#208738=CARTESIAN_POINT('',(-22.0635012598386,48.9418555145825,12.9503119440322));
#208739=CARTESIAN_POINT('Origin',(29.059449356242,47.7948970648735,19.7003119420351));
#208740=CARTESIAN_POINT('',(29.0551661448895,43.6948993068265,11.7003119442332));
#208741=CARTESIAN_POINT('Origin',(29.059449356079,47.7948970616869,11.7003119425537));
#208742=CARTESIAN_POINT('',(29.0551661446133,43.694899310054,19.7003119440841));
#208743=CARTESIAN_POINT('',(29.055166138066,43.6948993132484,15.7003119444443));
#208744=CARTESIAN_POINT('Origin',(29.0594493562422,47.7948970648802,19.7003119424205));
#208745=CARTESIAN_POINT('Origin',(26.7422726223257,42.5465024943114,11.5233292040806));
#208746=CARTESIAN_POINT('',(26.8408803072741,42.6934698481162,19.7003119441808));
#208747=CARTESIAN_POINT('',(26.8408803076003,42.6934698458962,11.7003119441648));
#208748=CARTESIAN_POINT('',(26.8408803066784,42.6934698454777,15.7003119440878));
#208749=CARTESIAN_POINT('',(27.2150647497853,43.2511636737222,11.7003119442425));
#208750=CARTESIAN_POINT('',(27.2150647494273,43.251163673328,19.700311944191));
#208751=CARTESIAN_POINT('Origin',(-42.1337018104997,38.0643653232443,19.700311942281));
#208752=CARTESIAN_POINT('',(-40.8356271509093,34.1752777438938,19.700311944015));
#208753=CARTESIAN_POINT('Origin',(-42.1337018105061,38.06436532326,19.7003119424407));
#208754=CARTESIAN_POINT('',(-40.8356271508968,34.1752777408618,11.7003119441796));
#208755=CARTESIAN_POINT('',(-40.8356271525307,34.1752777413551,15.7003119443634));
#208756=CARTESIAN_POINT('Origin',(-42.13370181066,38.0643653200529,11.7003119426664));
#208757=CARTESIAN_POINT('Origin',(-39.8839839855851,34.6645843156573,19.87729468395));
#208758=CARTESIAN_POINT('',(-38.6227998189045,33.5166874610897,11.7003119441409));
#208759=CARTESIAN_POINT('',(-38.623175385862,33.5170232264132,19.7003119440765));
#208760=CARTESIAN_POINT('Ctrl Pts',(-38.6228000759727,33.5166878520768,
11.7003119440061));
#208761=CARTESIAN_POINT('Ctrl Pts',(-38.6228771122153,33.516776295406,14.3669786107017));
#208762=CARTESIAN_POINT('Ctrl Pts',(-38.6229633548214,33.5168547900881,
17.0336452773364));
#208763=CARTESIAN_POINT('Ctrl Pts',(-38.6231833396291,33.5170177845458,
19.7003119440414));
#208764=CARTESIAN_POINT('',(-39.7530969812372,34.5454563047994,19.7003119438656));
#208765=CARTESIAN_POINT('',(-38.6227909524749,33.5166978761451,11.7003119440061));
#208766=CARTESIAN_POINT('Origin',(-42.1337018104996,38.0643653232443,19.700311944016));
#208767=CARTESIAN_POINT('',(-38.0709078061368,37.5132710089756,11.7003119443567));
#208768=CARTESIAN_POINT('Origin',(-42.1337018106664,38.0643653200599,11.7003119439993));
#208769=CARTESIAN_POINT('',(-38.0709078050156,37.5132710197191,19.7003119442449));
#208770=CARTESIAN_POINT('',(-38.0709078026484,37.5132710143944,15.7003119445332));
#208771=CARTESIAN_POINT('Origin',(-42.1337018104984,38.0643653232441,19.7003119439394));
#208772=CARTESIAN_POINT('Origin',(-37.1502485258133,34.8808091134583,11.5233292038901));
#208773=CARTESIAN_POINT('',(-37.2811357248545,34.9999373017287,19.7003119443308));
#208774=CARTESIAN_POINT('',(-37.2811357246514,34.9999372996062,11.700311943969));
#208775=CARTESIAN_POINT('',(-37.2811357262002,34.9999373017253,15.7003119442857));
#208776=CARTESIAN_POINT('',(-37.8440109940066,35.5122434040288,11.7003119441161));
#208777=CARTESIAN_POINT('',(-38.4068864112081,36.0245496412701,19.7003119442677));
#208778=CARTESIAN_POINT('Origin',(29.0594493562419,47.7948970648735,19.7003119434799));
#208779=CARTESIAN_POINT('',(25.375009604736,45.9963132501333,19.7003119440355));
#208780=CARTESIAN_POINT('Origin',(29.0594493562386,47.7948970648717,19.7003119432517));
#208781=CARTESIAN_POINT('',(25.3750096031135,45.9963132555639,11.7003119440399));
#208782=CARTESIAN_POINT('',(25.3750096049963,45.9963132514478,15.7003119439955));
#208783=CARTESIAN_POINT('Origin',(29.0594493560756,47.7948970616843,11.7003119430869));
#208784=CARTESIAN_POINT('Origin',(26.0270465663758,45.070144874875,19.877294684282));
#208785=CARTESIAN_POINT('',(25.1777998985629,43.8044283175918,11.7003119440377));
#208786=CARTESIAN_POINT('',(25.1783745120557,43.8053018340267,19.7003119443714));
#208787=CARTESIAN_POINT('Ctrl Pts',(25.1777967773664,43.804431059968,11.7003119440725));
#208788=CARTESIAN_POINT('Ctrl Pts',(25.178026091653,43.8047435828622,14.3669786108141));
#208789=CARTESIAN_POINT('Ctrl Pts',(25.1782100617498,43.8050177763537,17.0336452775669));
#208790=CARTESIAN_POINT('Ctrl Pts',(25.1783748840076,43.8053051997291,19.7003119443188));
#208791=CARTESIAN_POINT('',(25.9284388621101,44.923177492916,19.7003119442775));
#208792=CARTESIAN_POINT('',(25.1778103116744,43.8044219791298,11.7003119440724));
#208793=CARTESIAN_POINT('Origin',(35.3128445462352,-28.2128080648516,20.7202959433528));
#208794=CARTESIAN_POINT('',(33.6466402080835,-29.3190463319547,20.7202959441988));
#208795=CARTESIAN_POINT('',(33.3127147707807,-28.2110976335878,20.720283155637));
#208796=CARTESIAN_POINT('Origin',(35.3128445454758,-28.2128080611105,20.7202959435635));
#208797=CARTESIAN_POINT('',(32.5951367556467,-29.4352909369775,21.7002959441857));
#208798=CARTESIAN_POINT('Ctrl Pts',(33.3128454137485,-28.2109453521105,
20.7202959433934));
#208799=CARTESIAN_POINT('Ctrl Pts',(33.3128458713135,-28.2109445715229,
20.7676977738049));
#208800=CARTESIAN_POINT('Ctrl Pts',(33.3084090904428,-28.2185133154547,
20.8238994574638));
#208801=CARTESIAN_POINT('Ctrl Pts',(33.293593629473,-28.2437871420817,20.9216260915652));
#208802=CARTESIAN_POINT('Ctrl Pts',(33.2794382153187,-28.2679349889926,
20.9808946082159));
#208803=CARTESIAN_POINT('Ctrl Pts',(33.226263989161,-28.3586453743777,21.1525602212845));
#208804=CARTESIAN_POINT('Ctrl Pts',(33.1621998192703,-28.4679330116845,
21.2747748707222));
#208805=CARTESIAN_POINT('Ctrl Pts',(33.0319652574002,-28.6901013093239,
21.4642241863946));
#208806=CARTESIAN_POINT('Ctrl Pts',(32.9385413274809,-28.8494740224778,
21.5589811290619));
#208807=CARTESIAN_POINT('Ctrl Pts',(32.7766585169914,-29.1256313490376,
21.6660358026454));
#208808=CARTESIAN_POINT('Ctrl Pts',(32.6783352139666,-29.2933619463886,
21.7002959438342));
#208809=CARTESIAN_POINT('Ctrl Pts',(32.5951367565183,-29.4352909351287,
21.7002959438921));
#208810=CARTESIAN_POINT('',(32.8302000836009,-29.8611030849023,21.7002959440417));
#208811=CARTESIAN_POINT('Origin',(35.3128446627183,-28.2128079926898,21.7002959433648));
#208812=CARTESIAN_POINT('Origin',(32.8302000849405,-29.8611030864637,20.7202959440558));
#208813=CARTESIAN_POINT('Origin',(-12.6614084414883,-24.3122090707752,21.5233177066584));
#208814=CARTESIAN_POINT('',(-12.0093580636476,-23.2949263654069,22.7315219684888));
#208815=CARTESIAN_POINT('',(-12.3830396371385,-23.8779177248293,22.0391271175481));
#208816=CARTESIAN_POINT('Origin',(-11.4787375030865,-22.4670881990005,21.7393011759857));
#208817=CARTESIAN_POINT('Origin',(-11.0540291623597,-22.7317835382934,21.7420097318124));
#208818=CARTESIAN_POINT('',(-11.7747078510982,-23.8652395697116,23.0850671793853));
#208819=CARTESIAN_POINT('Origin',(-11.5883334405073,-23.5647284131912,22.731497270133));
#208820=CARTESIAN_POINT('Origin',(-11.0499751982884,-22.7339565604251,21.7414760642023));
#208821=CARTESIAN_POINT('Ctrl Pts',(-10.8913019714659,-23.3806988745832,
23.6838174896572));
#208822=CARTESIAN_POINT('Ctrl Pts',(-10.5996198247566,-23.5553438690337,
23.6838173700554));
#208823=CARTESIAN_POINT('Ctrl Pts',(-10.3052234138728,-23.7253735783622,
23.6838173641587));
#208824=CARTESIAN_POINT('Ctrl Pts',(-10.0081857603526,-23.8907458287156,
23.6838174719686));
#208825=CARTESIAN_POINT('Ctrl Pts',(-10.8485301937832,-23.3092639017156,
23.7132955849396));
#208826=CARTESIAN_POINT('Ctrl Pts',(-10.5575981219155,-23.4834597880612,
23.7132954656454));
#208827=CARTESIAN_POINT('Ctrl Pts',(-10.2639587657358,-23.6530522577144,
23.7132954597637));
#208828=CARTESIAN_POINT('Ctrl Pts',(-9.96768495900376,-23.8179992452754,
23.7132955672963));
#208829=CARTESIAN_POINT('Ctrl Pts',(-10.8057330125086,-23.2377865011159,
23.7426336301152));
#208830=CARTESIAN_POINT('Ctrl Pts',(-10.5155514609478,-23.4115330126332,
23.7426335111286));
#208831=CARTESIAN_POINT('Ctrl Pts',(-10.2226696090827,-23.5806879829377,
23.7426335052622));
#208832=CARTESIAN_POINT('Ctrl Pts',(-9.92716010278322,-23.7452094551452,
23.7426336125174));
#208833=CARTESIAN_POINT('Ctrl Pts',(-10.7629105486577,-23.1662668748982,
23.7718315422264));
#208834=CARTESIAN_POINT('Ctrl Pts',(-10.473479960747,-23.3395637461351,
23.7718314235476));
#208835=CARTESIAN_POINT('Ctrl Pts',(-10.1813560606652,-23.5082809586541,
23.7718314176965));
#208836=CARTESIAN_POINT('Ctrl Pts',(-9.88661130628124,-23.6723766641501,
23.7718315246741));
#208837=CARTESIAN_POINT('Origin',(5.74151139746917,4.39848095209626,23.6843416685355));
#208838=CARTESIAN_POINT('Origin',(-9.36533035759545,-23.7074644859914,21.742349005536));
#208839=CARTESIAN_POINT('',(-9.98641814833263,-24.8980731386891,23.0850670999683));
#208840=CARTESIAN_POINT('',(-9.81951679472303,-24.9602890900866,23.0636398831138));
#208841=CARTESIAN_POINT('Origin',(-9.81923837467598,-24.5862907892737,22.7309243211742));
#208842=CARTESIAN_POINT('',(-9.37515875471234,-24.8163184178856,22.731521109868));
#208843=CARTESIAN_POINT('Origin',(-9.81921905134293,-24.5864776284654,22.7315540066859));
#208844=CARTESIAN_POINT('Origin',(-8.92246866567987,-23.9414494122005,21.7375794360432));
#208845=CARTESIAN_POINT('Origin',(-9.36933291348062,-23.7046590092564,21.7414839611713));
#208846=CARTESIAN_POINT('Origin',(5.74151140043789,4.39848095825013,20.7002959642163));
#208847=CARTESIAN_POINT('Origin',(5.74151140040698,4.39848095693847,20.700295934674));
#208848=CARTESIAN_POINT('Origin',(-8.65362032416023,-24.124889857631,21.2002959440433));
#208849=CARTESIAN_POINT('',(-8.78878748322563,-24.3927181117391,21.2002959581793));
#208850=CARTESIAN_POINT('Origin',(-8.65362103362948,-24.1248820961701,21.2002979976982));
#208851=CARTESIAN_POINT('',(-8.78878588037374,-24.3927149366345,20.9502959457546));
#208852=CARTESIAN_POINT('Ctrl Pts',(5.7804465806111,-25.049813178658,18.2813795500604));
#208853=CARTESIAN_POINT('Ctrl Pts',(5.78126727651231,-25.0432255899807,
18.4272233863954));
#208854=CARTESIAN_POINT('Ctrl Pts',(5.77927553798112,-25.0579656697357,
18.8179332711093));
#208855=CARTESIAN_POINT('Ctrl Pts',(5.75926503514744,-25.2193602208939,
19.4233258031268));
#208856=CARTESIAN_POINT('Ctrl Pts',(5.67997788426368,-25.5775374617539,
20.0215848230574));
#208857=CARTESIAN_POINT('Ctrl Pts',(5.50380430168318,-26.0399719476476,
20.4587613475193));
#208858=CARTESIAN_POINT('Ctrl Pts',(5.22555872983133,-26.5023367814536,
20.715042730023));
#208859=CARTESIAN_POINT('Ctrl Pts',(4.89251330742434,-26.8841615279811,
20.8340062729793));
#208860=CARTESIAN_POINT('Ctrl Pts',(4.55090491328932,-27.1711392826219,
20.8755507417543));
#208861=CARTESIAN_POINT('Ctrl Pts',(4.31888236481328,-27.3177154054187,
20.8782558213278));
#208862=CARTESIAN_POINT('Ctrl Pts',(4.20650358812907,-27.3792775320791,
20.8764435622122));
#208863=CARTESIAN_POINT('Ctrl Pts',(5.36335125242204,-25.4513831042118,
18.3041921223001));
#208864=CARTESIAN_POINT('Ctrl Pts',(5.36473535400035,-25.4469786486467,
18.4220532849575));
#208865=CARTESIAN_POINT('Ctrl Pts',(5.36149585623122,-25.4568025175953,
18.7378703023141));
#208866=CARTESIAN_POINT('Ctrl Pts',(5.32790356073406,-25.5647875589372,
19.2262671973259));
#208867=CARTESIAN_POINT('Ctrl Pts',(5.2356923499012,-25.7994201075013,19.7051458036475));
#208868=CARTESIAN_POINT('Ctrl Pts',(5.07891154766007,-26.098609557335,20.0549849980047));
#208869=CARTESIAN_POINT('Ctrl Pts',(4.86044649162075,-26.408380634829,20.2664249545369));
#208870=CARTESIAN_POINT('Ctrl Pts',(4.60286232145769,-26.6832531919459,
20.3697241378073));
#208871=CARTESIAN_POINT('Ctrl Pts',(4.33168059274195,-26.9050014974496,
20.4075708695174));
#208872=CARTESIAN_POINT('Ctrl Pts',(4.14129108367852,-27.0251738663922,
20.410225601076));
#208873=CARTESIAN_POINT('Ctrl Pts',(4.04750971241498,-27.0768169153777,
20.4085085838089));
#208874=CARTESIAN_POINT('Ctrl Pts',(5.75810199161957,-25.8752090106307,
18.3212473737287));
#208875=CARTESIAN_POINT('Ctrl Pts',(5.76016040682049,-25.8710257729714,
18.4181879874735));
#208876=CARTESIAN_POINT('Ctrl Pts',(5.7553848796347,-25.8803283286338,18.6780132180327));
#208877=CARTESIAN_POINT('Ctrl Pts',(5.70548176370025,-25.9829581034035,
19.0789412395192));
#208878=CARTESIAN_POINT('Ctrl Pts',(5.58299814571903,-26.2014925211437,
19.4685680529336));
#208879=CARTESIAN_POINT('Ctrl Pts',(5.39937372908511,-26.4767563648823,
19.7531116682148));
#208880=CARTESIAN_POINT('Ctrl Pts',(5.1630051402789,-26.7715337666903,19.931027049525));
#208881=CARTESIAN_POINT('Ctrl Pts',(4.88727403793916,-27.0500390911789,
20.0226151643691));
#208882=CARTESIAN_POINT('Ctrl Pts',(4.5916187317075,-27.2872509696046,20.0576973753358));
#208883=CARTESIAN_POINT('Ctrl Pts',(4.37939650368726,-27.421129382227,20.0603144653002));
#208884=CARTESIAN_POINT('Ctrl Pts',(4.27372375473134,-27.4795124362367,
20.0586686530316));
#208885=CARTESIAN_POINT('Ctrl Pts',(6.18915633426454,-25.4886262435846,
18.2990379022928));
#208886=CARTESIAN_POINT('Ctrl Pts',(6.19067518856021,-25.4822676953805,
18.4232214057847));
#208887=CARTESIAN_POINT('Ctrl Pts',(6.18709310428322,-25.4964680274759,
18.7559595450386));
#208888=CARTESIAN_POINT('Ctrl Pts',(6.15019500419784,-25.6523179405067,
19.2707901647518));
#208889=CARTESIAN_POINT('Ctrl Pts',(6.03956496586463,-25.9938277966563,
19.7766413067251));
#208890=CARTESIAN_POINT('Ctrl Pts',(5.83559853586102,-26.4314906279563,
20.1462132962696));
#208891=CARTESIAN_POINT('Ctrl Pts',(5.53881633383298,-26.8783315853966,
20.3677846211126));
#208892=CARTESIAN_POINT('Ctrl Pts',(5.18698227482879,-27.2639175606864,
20.4746229738522));
#208893=CARTESIAN_POINT('Ctrl Pts',(4.82003487860247,-27.5669057040645,
20.5133051638558));
#208894=CARTESIAN_POINT('Ctrl Pts',(4.56540757137418,-27.7276725387057,
20.5159712709131));
#208895=CARTESIAN_POINT('Ctrl Pts',(4.44071691903538,-27.7962130078888,
20.514232734766));
#208896=CARTESIAN_POINT('',(5.60526443952703,-25.5792531163536,19.7002955496541));
#208897=CARTESIAN_POINT('Ctrl Pts',(4.26677493072523,-27.2785206881834,
20.7002959454782));
#208898=CARTESIAN_POINT('Ctrl Pts',(4.28384169750121,-27.2684083924597,
20.7006344335326));
#208899=CARTESIAN_POINT('Ctrl Pts',(4.3033365575045,-27.2566337339161,20.700956744643));
#208900=CARTESIAN_POINT('Ctrl Pts',(4.3251482456763,-27.2430298242327,20.7010404874811));
#208901=CARTESIAN_POINT('Ctrl Pts',(4.34682313460858,-27.2295112359828,
20.7011237050982));
#208902=CARTESIAN_POINT('Ctrl Pts',(4.37078618612614,-27.2141859677839,
20.7009713375789));
#208903=CARTESIAN_POINT('Ctrl Pts',(4.39689204505041,-27.1968538996353,
20.7003651518089));
#208904=CARTESIAN_POINT('Ctrl Pts',(4.42282738450883,-27.1796350418972,
20.6997629255514));
#208905=CARTESIAN_POINT('Ctrl Pts',(4.45087797238074,-27.1604351422801,
20.6987127902234));
#208906=CARTESIAN_POINT('Ctrl Pts',(4.48086063985765,-27.1390270031419,
20.6970007612343));
#208907=CARTESIAN_POINT('Ctrl Pts',(4.51040132382803,-27.1179344478127,
20.6953139697789));
#208908=CARTESIAN_POINT('Ctrl Pts',(4.54181783593412,-27.0946978090739,
20.6929846551755));
#208909=CARTESIAN_POINT('Ctrl Pts',(4.57489078797881,-27.0690759072828,
20.6898081572521));
#208910=CARTESIAN_POINT('Ctrl Pts',(4.5957087385467,-27.0529480610529,20.6878086932594));
#208911=CARTESIAN_POINT('Ctrl Pts',(4.61718210007766,-27.035874680487,20.685473563215));
#208912=CARTESIAN_POINT('Ctrl Pts',(4.63924614676648,-27.0177920017913,
20.6827517250383));
#208913=CARTESIAN_POINT('Ctrl Pts',(4.67587568552132,-26.9877721151667,
20.6782330762887));
#208914=CARTESIAN_POINT('Ctrl Pts',(4.71413893898901,-26.9549665379753,
20.6725617002339));
#208915=CARTESIAN_POINT('Ctrl Pts',(4.753605663642,-26.9191548973429,20.6651005048351));
#208916=CARTESIAN_POINT('Ctrl Pts',(4.79216772032786,-26.8841641417578,
20.65781033717));
#208917=CARTESIAN_POINT('Ctrl Pts',(4.83187851063777,-26.8463026947516,
20.6488114632727));
#208918=CARTESIAN_POINT('Ctrl Pts',(4.87228967531827,-26.8053809219614,
20.6375096053706));
#208919=CARTESIAN_POINT('Ctrl Pts',(4.88341306616736,-26.7941169834785,
20.6343987080787));
#208920=CARTESIAN_POINT('Ctrl Pts',(4.89458925158556,-26.782621313937,20.6311133239852));
#208921=CARTESIAN_POINT('Ctrl Pts',(4.90580827107144,-26.7708903092319,
20.6276410595042));
#208922=CARTESIAN_POINT('Ctrl Pts',(4.94280518590259,-26.7322050228303,
20.616190587078));
#208923=CARTESIAN_POINT('Ctrl Pts',(4.98024579899277,-26.6909793912333,
20.602671106088));
#208924=CARTESIAN_POINT('Ctrl Pts',(5.01765882341381,-26.647233255352,20.5864194217376));
#208925=CARTESIAN_POINT('Ctrl Pts',(5.0276188763767,-26.6355872086331,20.5820929167471));
#208926=CARTESIAN_POINT('Ctrl Pts',(5.03757698188769,-26.6237628106733,
20.5775727737149));
#208927=CARTESIAN_POINT('Ctrl Pts',(5.0475242934918,-26.6117610715672,20.5728464797517));
#208928=CARTESIAN_POINT('Ctrl Pts',(5.07118053127181,-26.583219089033,20.5616066253809));
#208929=CARTESIAN_POINT('Ctrl Pts',(5.09459557822316,-26.553898354004,20.549313631474));
#208930=CARTESIAN_POINT('Ctrl Pts',(5.11790850346734,-26.5235134814468,
20.5355896334071));
#208931=CARTESIAN_POINT('Ctrl Pts',(5.14122142871153,-26.4931286088896,
20.5218656353402));
#208932=CARTESIAN_POINT('Ctrl Pts',(5.16443271506922,-26.4616794966037,
20.5067106331133));
#208933=CARTESIAN_POINT('Ctrl Pts',(5.18763415916835,-26.4288532574052,
20.4897467621025));
#208934=CARTESIAN_POINT('Ctrl Pts',(5.2180360725989,-26.3858395347205,20.4675182259943));
#208935=CARTESIAN_POINT('Ctrl Pts',(5.24585556150085,-26.3440823276391,
20.4439990908199));
#208936=CARTESIAN_POINT('Ctrl Pts',(5.27137994301277,-26.3038298632508,
20.4195422177095));
#208937=CARTESIAN_POINT('Ctrl Pts',(5.29762705213509,-26.2624376428458,
20.3943928436876));
#208938=CARTESIAN_POINT('Ctrl Pts',(5.32144778739733,-26.2226363391193,
20.3682518754503));
#208939=CARTESIAN_POINT('Ctrl Pts',(5.3431393226604,-26.1846418010813,20.341503004843));
#208940=CARTESIAN_POINT('Ctrl Pts',(5.36474646156783,-26.1467950903181,
20.3148582074223));
#208941=CARTESIAN_POINT('Ctrl Pts',(5.38424129705573,-26.1107405936532,
20.2876102288223));
#208942=CARTESIAN_POINT('Ctrl Pts',(5.40189589411108,-26.0766450027489,
20.2601382997429));
#208943=CARTESIAN_POINT('Ctrl Pts',(5.41899818452325,-26.0436160587526,
20.2335258028489));
#208944=CARTESIAN_POINT('Ctrl Pts',(5.43439518034225,-26.0123860944104,
20.2067616362668));
#208945=CARTESIAN_POINT('Ctrl Pts',(5.44835824375383,-25.9829509244047,
20.1801651244767));
#208946=CARTESIAN_POINT('Ctrl Pts',(5.46298746022824,-25.9521114544918,
20.1522997401428));
#208947=CARTESIAN_POINT('Ctrl Pts',(5.47604280423579,-25.923241770948,20.124618389223));
#208948=CARTESIAN_POINT('Ctrl Pts',(5.48779221952202,-25.8962975316471,
20.0974883145107));
#208949=CARTESIAN_POINT('Ctrl Pts',(5.49932850362484,-25.869842053486,20.0708503719418));
#208950=CARTESIAN_POINT('Ctrl Pts',(5.50960543476192,-25.8452421843615,
20.044743886978));
#208951=CARTESIAN_POINT('Ctrl Pts',(5.51883756916124,-25.8224266259527,
20.0195164776921));
#208952=CARTESIAN_POINT('Ctrl Pts',(5.5290818305584,-25.797109777849,19.9915233653824));
#208953=CARTESIAN_POINT('Ctrl Pts',(5.53806099077981,-25.7739374443343,
19.964695085956));
#208954=CARTESIAN_POINT('Ctrl Pts',(5.54600886272952,-25.752796052522,19.9392354232952));
#208955=CARTESIAN_POINT('Ctrl Pts',(5.55473203580539,-25.7295923546001,
19.9112922146919));
#208956=CARTESIAN_POINT('Ctrl Pts',(5.56221317589184,-25.7088349673562,
19.8849976585359));
#208957=CARTESIAN_POINT('Ctrl Pts',(5.56870209384597,-25.6903411661142,
19.8606211815792));
#208958=CARTESIAN_POINT('Ctrl Pts',(5.57533159342142,-25.6714466989087,
19.8357165912026));
#208959=CARTESIAN_POINT('Ctrl Pts',(5.58092485593389,-25.6549144388436,
19.8128140902152));
#208960=CARTESIAN_POINT('Ctrl Pts',(5.58569247525022,-25.6405233078642,
19.7922009987828));
#208961=CARTESIAN_POINT('Ctrl Pts',(5.59088816118697,-25.6248400513199,
19.7697371353401));
#208962=CARTESIAN_POINT('Ctrl Pts',(5.59510311316824,-25.6116993916845,
19.7499922526452));
#208963=CARTESIAN_POINT('Ctrl Pts',(5.59854937262397,-25.6007905659481,
19.7333382197792));
#208964=CARTESIAN_POINT('Ctrl Pts',(5.60122658954638,-25.5923160754925,
19.7204005813952));
#208965=CARTESIAN_POINT('Ctrl Pts',(5.60343850352149,-25.5851879139549,
19.7093282447135));
#208966=CARTESIAN_POINT('Ctrl Pts',(5.6052644395271,-25.5792531163535,19.7002955496541));
#208967=CARTESIAN_POINT('',(5.84310043727157,-26.0439252135609,19.7002971436434));
#208968=CARTESIAN_POINT('Ctrl Pts',(5.84310043675273,-26.0439250409494,
19.7002959441029));
#208969=CARTESIAN_POINT('Ctrl Pts',(5.81788705738804,-26.0440008208681,
19.7002959441029));
#208970=CARTESIAN_POINT('Ctrl Pts',(5.79302825553779,-26.0401454107833,
19.7002959441028));
#208971=CARTESIAN_POINT('Ctrl Pts',(5.74341894059074,-26.0233609677314,
19.7002959441027));
#208972=CARTESIAN_POINT('Ctrl Pts',(5.71982997826034,-26.0100927528637,
19.7002959441027));
#208973=CARTESIAN_POINT('Ctrl Pts',(5.67050500502113,-25.96997969125,19.7002959441026));
#208974=CARTESIAN_POINT('Ctrl Pts',(5.64785327093809,-25.9409710119573,
19.7002959441146));
#208975=CARTESIAN_POINT('Ctrl Pts',(5.60990320515863,-25.8708090271745,
19.7002959441146));
#208976=CARTESIAN_POINT('Ctrl Pts',(5.59676642014267,-25.8284572199187,
19.7002959441027));
#208977=CARTESIAN_POINT('Ctrl Pts',(5.58462190698783,-25.7498273453561,
19.7002959441028));
#208978=CARTESIAN_POINT('Ctrl Pts',(5.58353061325739,-25.7132729718387,
19.7002959441029));
#208979=CARTESIAN_POINT('Ctrl Pts',(5.58933411474621,-25.644072762465,19.7002959441031));
#208980=CARTESIAN_POINT('Ctrl Pts',(5.59561882346057,-25.6111102323603,
19.700295944103));
#208981=CARTESIAN_POINT('Ctrl Pts',(5.60531972711091,-25.5792694010006,
19.7002959441031));
#208982=CARTESIAN_POINT('',(5.0980127157959,-27.0775611558946,20.3418903624526));
#208983=CARTESIAN_POINT('Ctrl Pts',(5.84310044619663,-26.0439277658492,
19.7002995426986));
#208984=CARTESIAN_POINT('Ctrl Pts',(5.82588844653699,-26.0851536425656,
19.7484090341489));
#208985=CARTESIAN_POINT('Ctrl Pts',(5.80383972949988,-26.1335533798194,
19.8002164333195));
#208986=CARTESIAN_POINT('Ctrl Pts',(5.76088898060441,-26.2181361241898,
19.8801166850625));
#208987=CARTESIAN_POINT('Ctrl Pts',(5.74491673256468,-26.2483194818174,
19.9071035264949));
#208988=CARTESIAN_POINT('Ctrl Pts',(5.72252848121273,-26.2885763568784,
19.9408339318677));
#208989=CARTESIAN_POINT('Ctrl Pts',(5.71562997792149,-26.3008425677972,
19.9509524163911));
#208990=CARTESIAN_POINT('Ctrl Pts',(5.70844754330601,-26.3133923054019,
19.9610561999531));
#208991=CARTESIAN_POINT('Ctrl Pts',(5.70359490748828,-26.3218217190015,
19.9677872082518));
#208992=CARTESIAN_POINT('Ctrl Pts',(5.70017533801384,-26.3277319630197,
19.9724745871249));
#208993=CARTESIAN_POINT('Ctrl Pts',(5.68154293980321,-26.3596739381427,
19.9974408532904));
#208994=CARTESIAN_POINT('Ctrl Pts',(5.66742050601455,-26.3831573946135,
20.0148141110323));
#208995=CARTESIAN_POINT('Ctrl Pts',(5.62830510480332,-26.4468244043752,
20.0602307605319));
#208996=CARTESIAN_POINT('Ctrl Pts',(5.60662807649052,-26.4801793957335,
20.0816503316362));
#208997=CARTESIAN_POINT('Ctrl Pts',(5.58337918889308,-26.5154809436649,
20.103757551139));
#208998=CARTESIAN_POINT('Ctrl Pts',(5.57715751495579,-26.5248067006328,
20.1094354937258));
#208999=CARTESIAN_POINT('Ctrl Pts',(5.57144412355093,-26.5333702419389,
20.114605046415));
#209000=CARTESIAN_POINT('Ctrl Pts',(5.57040430902141,-26.5349283868943,
20.1155421699094));
#209001=CARTESIAN_POINT('Ctrl Pts',(5.56853296840572,-26.5377349361702,
20.1172259277568));
#209002=CARTESIAN_POINT('Ctrl Pts',(5.56801925545706,-26.538513414929,20.1176976780055));
#209003=CARTESIAN_POINT('Ctrl Pts',(5.55977631662422,-26.5508667122197,
20.1250474421902));
#209004=CARTESIAN_POINT('Ctrl Pts',(5.53202820618935,-26.5920341830088,
20.1491443757197));
#209005=CARTESIAN_POINT('Ctrl Pts',(5.49130590993634,-26.6495132022897,
20.1800999414359));
#209006=CARTESIAN_POINT('Ctrl Pts',(5.44846095316366,-26.7064363019577,
20.2078868014508));
#209007=CARTESIAN_POINT('Ctrl Pts',(5.42965755951037,-26.7306760323223,
20.2191340238443));
#209008=CARTESIAN_POINT('Ctrl Pts',(5.41702541030219,-26.7467972030903,
20.2264871303765));
#209009=CARTESIAN_POINT('Ctrl Pts',(5.41134653937306,-26.7539810593576,
20.2297135137304));
#209010=CARTESIAN_POINT('Ctrl Pts',(5.37585976017027,-26.7983678454624,
20.2492641606448));
#209011=CARTESIAN_POINT('Ctrl Pts',(5.34776284408089,-26.8315171837111,
20.2626512078974));
#209012=CARTESIAN_POINT('Ctrl Pts',(5.30665415527295,-26.8775296864862,
20.2800357071241));
#209013=CARTESIAN_POINT('Ctrl Pts',(5.29312396112196,-26.892251030709,20.2853815761912));
#209014=CARTESIAN_POINT('Ctrl Pts',(5.26649922719464,-26.9204510702693,
20.2952802714042));
#209015=CARTESIAN_POINT('Ctrl Pts',(5.25243750943176,-26.9348984754529,
20.3001498056206));
#209016=CARTESIAN_POINT('Ctrl Pts',(5.2168308509642,-26.9705602002136,20.3118106091351));
#209017=CARTESIAN_POINT('Ctrl Pts',(5.18806693445249,-26.9980845060036,
20.3203121122729));
#209018=CARTESIAN_POINT('Ctrl Pts',(5.13658395463082,-27.0443360882206,
20.3332534130794));
#209019=CARTESIAN_POINT('Ctrl Pts',(5.11803165075619,-27.0605770900474,
20.3375972028323));
#209020=CARTESIAN_POINT('Ctrl Pts',(5.09801271579589,-27.0775611558943,
20.3418903624526));
#209021=CARTESIAN_POINT('Ctrl Pts',(5.09801271579589,-27.0775611558943,
20.3418903624526));
#209022=CARTESIAN_POINT('Ctrl Pts',(5.08800324831569,-27.0860531888178,
20.3440369422627));
#209023=CARTESIAN_POINT('Ctrl Pts',(5.0724389461395,-27.0990694415295,20.347237782963));
#209024=CARTESIAN_POINT('Ctrl Pts',(5.05602742622131,-27.11247598396,20.3503872884389));
#209025=CARTESIAN_POINT('Ctrl Pts',(5.04489564193868,-27.1214970878412,
20.3524730340256));
#209026=CARTESIAN_POINT('Ctrl Pts',(5.04090915327019,-27.1247136187174,
20.3532100210272));
#209027=CARTESIAN_POINT('Ctrl Pts',(4.97401484733942,-27.1780657099663,
20.3651495945363));
#209028=CARTESIAN_POINT('Ctrl Pts',(4.92050740324771,-27.2175748210407,
20.3722310216663));
#209029=CARTESIAN_POINT('Ctrl Pts',(4.85136873694444,-27.2667009966199,
20.3800388844488));
#209030=CARTESIAN_POINT('Ctrl Pts',(4.83016558229515,-27.2813854309518,
20.3821580544035));
#209031=CARTESIAN_POINT('Ctrl Pts',(4.80131531765203,-27.3010661290377,
20.3848132199533));
#209032=CARTESIAN_POINT('Ctrl Pts',(4.78762802496412,-27.3103196107368,
20.3860089413686));
#209033=CARTESIAN_POINT('Ctrl Pts',(4.77298459285926,-27.3201254371753,
20.3872080379345));
#209034=CARTESIAN_POINT('Ctrl Pts',(4.76699595655987,-27.3241194585177,
20.3876831649306));
#209035=CARTESIAN_POINT('Ctrl Pts',(4.76306767896197,-27.3267362061091,
20.3879916454252));
#209036=CARTESIAN_POINT('Ctrl Pts',(4.76287604426631,-27.3268649152766,
20.3880078754571));
#209037=CARTESIAN_POINT('Ctrl Pts',(4.64274762227305,-27.4067029069053,
20.3972483069421));
#209038=CARTESIAN_POINT('Ctrl Pts',(4.52894794472499,-27.4751064637931,
20.4003009521765));
#209039=CARTESIAN_POINT('Ctrl Pts',(4.41970030134179,-27.5366172290748,
20.4002962705293));
#209040=CARTESIAN_POINT('Ctrl Pts',(15.6515195792329,-14.3940898408178,
24.7044189963351));
#209041=CARTESIAN_POINT('Ctrl Pts',(15.567910491301,-14.249251112592,24.7387320773723));
#209042=CARTESIAN_POINT('Ctrl Pts',(15.3963086016727,-13.9519809325355,
24.8079422136673));
#209043=CARTESIAN_POINT('Ctrl Pts',(15.2244682825275,-13.6543006575039,
24.8747581492646));
#209044=CARTESIAN_POINT('Ctrl Pts',(15.1363514922024,-13.5016561172142,
24.9083672042499));
#209045=CARTESIAN_POINT('Ctrl Pts',(15.2179473806137,-14.5989590246188,
24.5129490615545));
#209046=CARTESIAN_POINT('Ctrl Pts',(15.1345515038138,-14.4545013212715,
24.5471870283853));
#209047=CARTESIAN_POINT('Ctrl Pts',(14.9633869340221,-14.1580132416451,
24.61624686486));
#209048=CARTESIAN_POINT('Ctrl Pts',(14.79198392023,-13.8611163072949,24.6829203269385));
#209049=CARTESIAN_POINT('Ctrl Pts',(14.7040911958577,-13.7088734922821,
24.7164584637984));
#209050=CARTESIAN_POINT('Ctrl Pts',(14.9367429059189,-14.845595579944,24.8689145427823));
#209051=CARTESIAN_POINT('Ctrl Pts',(14.8529543873542,-14.7004359894879,
24.9033286440716));
#209052=CARTESIAN_POINT('Ctrl Pts',(14.6809843996998,-14.402507077653,24.9727446650262));
#209053=CARTESIAN_POINT('Ctrl Pts',(14.5087758508972,-14.1041667349924,
25.0397639876633));
#209054=CARTESIAN_POINT('Ctrl Pts',(14.4204703465401,-13.951183600316,25.0734766639918));
#209055=CARTESIAN_POINT('Ctrl Pts',(15.1503145903066,-14.8336826728607,
25.3388743159382));
#209056=CARTESIAN_POINT('Ctrl Pts',(15.066005677221,-14.6875929375716,25.373501330774));
#209057=CARTESIAN_POINT('Ctrl Pts',(14.8929682506122,-14.3877546922207,
25.4433463134325));
#209058=CARTESIAN_POINT('Ctrl Pts',(14.7196921853984,-14.0875017538079,
25.5107786930019));
#209059=CARTESIAN_POINT('Ctrl Pts',(14.6308396767422,-13.9335377044765,
25.5446988385423));
#209060=CARTESIAN_POINT('',(15.0067744169004,-14.6558708900795,25.1961199844078));
#209061=CARTESIAN_POINT('Ctrl Pts',(15.3671385970117,-14.2649958314668,
24.7181795533377));
#209062=CARTESIAN_POINT('Ctrl Pts',(15.3386415904091,-14.2812628446283,
24.7177089716878));
#209063=CARTESIAN_POINT('Ctrl Pts',(15.3106863474904,-14.2983988622671,
24.7203286431258));
#209064=CARTESIAN_POINT('Ctrl Pts',(15.2548501776542,-14.3351068440455,
24.7320500682778));
#209065=CARTESIAN_POINT('Ctrl Pts',(15.2272636697277,-14.3546580488868,
24.741541876992));
#209066=CARTESIAN_POINT('Ctrl Pts',(15.1536391158433,-14.4110324267371,
24.7778416169165));
#209067=CARTESIAN_POINT('Ctrl Pts',(15.1123693157043,-14.4479714497731,
24.8121470074064));
#209068=CARTESIAN_POINT('Ctrl Pts',(15.0472063738382,-14.5185580007166,
24.8983561084167));
#209069=CARTESIAN_POINT('Ctrl Pts',(15.0239098359545,-14.5515472845241,
24.9494380455621));
#209070=CARTESIAN_POINT('Ctrl Pts',(15.0009345906495,-14.6033715091599,
25.0502168932933));
#209071=CARTESIAN_POINT('Ctrl Pts',(14.9974874835316,-14.6234414825312,
25.0974243366177));
#209072=CARTESIAN_POINT('Ctrl Pts',(15.0019825001809,-14.6456907357295,
25.1624367946929));
#209073=CARTESIAN_POINT('Ctrl Pts',(15.0039837392119,-14.6510290128025,
25.1792681048026));
#209074=CARTESIAN_POINT('Ctrl Pts',(15.006774624668,-14.6558712382931,25.1961198499423));
#209075=CARTESIAN_POINT('Origin',(13.9602502223184,-12.8425992994173,16.4209512474236));
#209076=CARTESIAN_POINT('Origin',(8.35864789179375,-1.13640338408757,-49.0487800019743));
#209077=CARTESIAN_POINT('',(14.9127727472671,-14.4929976831418,25.7486090423475));
#209078=CARTESIAN_POINT('Ctrl Pts',(14.9274184316579,-14.4858806164658,
25.9314851121862));
#209079=CARTESIAN_POINT('Ctrl Pts',(14.9189555990062,-14.489997186361,25.8791704245263));
#209080=CARTESIAN_POINT('Ctrl Pts',(14.914134097202,-14.4923367705432,25.8260824074265));
#209081=CARTESIAN_POINT('Ctrl Pts',(14.9128550154,-14.4929577483221,25.7646700501835));
#209082=CARTESIAN_POINT('Ctrl Pts',(14.9127718876609,-14.4929981037215,
25.7566378121218));
#209083=CARTESIAN_POINT('Ctrl Pts',(14.9127726606357,-14.492997728468,25.748609042337));
#209084=CARTESIAN_POINT('',(20.3297979911173,-23.8788426394606,22.7471820291754));
#209085=CARTESIAN_POINT('Origin',(10.2012655288164,-6.32418863381957,-29.3573637398632));
#209086=CARTESIAN_POINT('',(21.1938572851871,-23.7613395233032,23.6707385561507));
#209087=CARTESIAN_POINT('Ctrl Pts',(21.1938572851871,-23.7613395233032,
23.6707385561507));
#209088=CARTESIAN_POINT('Ctrl Pts',(20.9921881099761,-23.8584748532503,
23.6241214728311));
#209089=CARTESIAN_POINT('Ctrl Pts',(20.7913178081035,-23.9264305544543,
23.5078487318396));
#209090=CARTESIAN_POINT('Ctrl Pts',(20.4794323927468,-23.9696698837139,
23.1763918368703));
#209091=CARTESIAN_POINT('Ctrl Pts',(20.3695413319006,-23.9447976747871,
22.962402272248));
#209092=CARTESIAN_POINT('Ctrl Pts',(20.3297979911173,-23.8788426394606,
22.7471820291754));
#209093=CARTESIAN_POINT('Ctrl Pts',(21.3640372811772,-23.6704295091849,
23.6884224756444));
#209094=CARTESIAN_POINT('Ctrl Pts',(21.3073070066266,-23.700845710766,23.6828704727346));
#209095=CARTESIAN_POINT('Ctrl Pts',(21.2505841089373,-23.7311644908092,
23.6770086817858));
#209096=CARTESIAN_POINT('Ctrl Pts',(21.1938572851871,-23.7613395233032,
23.6707385561507));
#209097=CARTESIAN_POINT('Ctrl Pts',(18.8290439697538,-21.1976763169378,
21.9873674565932));
#209098=CARTESIAN_POINT('Ctrl Pts',(18.8524535361239,-21.2387839770386,
21.975731271425));
#209099=CARTESIAN_POINT('Ctrl Pts',(18.9379272202001,-21.3888682074449,
21.9219619669575));
#209100=CARTESIAN_POINT('Ctrl Pts',(19.0728957887805,-21.6256994307088,
21.7632020246904));
#209101=CARTESIAN_POINT('Ctrl Pts',(19.2022922823938,-21.8527031369064,
21.4628843056619));
#209102=CARTESIAN_POINT('Ctrl Pts',(19.2771114182938,-21.9838696223906,
21.09494553811));
#209103=CARTESIAN_POINT('Ctrl Pts',(19.286347722185,-22.0001828640986,20.7952581441632));
#209104=CARTESIAN_POINT('Ctrl Pts',(19.274462232105,-21.9792104101876,20.6309610401205));
#209105=CARTESIAN_POINT('Ctrl Pts',(19.2712561194514,-21.973564908069,20.5969740582272));
#209106=CARTESIAN_POINT('Ctrl Pts',(18.5950195073094,-21.2064539597256,
21.5167100541241));
#209107=CARTESIAN_POINT('Ctrl Pts',(18.6094034371603,-21.2306014866402,
21.5092430672929));
#209108=CARTESIAN_POINT('Ctrl Pts',(18.6618007478033,-21.3185602462639,
21.4753103359104));
#209109=CARTESIAN_POINT('Ctrl Pts',(18.743857393873,-21.4561294089307,21.3783555118962));
#209110=CARTESIAN_POINT('Ctrl Pts',(18.8217237874039,-21.5866544158877,
21.1991245485867));
#209111=CARTESIAN_POINT('Ctrl Pts',(18.8664610633592,-21.6615382663795,
20.9820956051236));
#209112=CARTESIAN_POINT('Ctrl Pts',(18.8719230189456,-21.6708524958557,
20.8061200714787));
#209113=CARTESIAN_POINT('Ctrl Pts',(18.8648757639762,-21.6588640877845,
20.7095271800375));
#209114=CARTESIAN_POINT('Ctrl Pts',(18.862969375052,-21.6556379094052,20.6895362393933));
#209115=CARTESIAN_POINT('Ctrl Pts',(18.8715893717274,-20.948799029587,21.1513557334858));
#209116=CARTESIAN_POINT('Ctrl Pts',(18.8790524755364,-20.9599212269814,
21.1478314754974));
#209117=CARTESIAN_POINT('Ctrl Pts',(18.9062421593461,-21.0004418360833,
21.1317974066985));
#209118=CARTESIAN_POINT('Ctrl Pts',(18.9488368100563,-21.0638613378021,
21.0858770040581));
#209119=CARTESIAN_POINT('Ctrl Pts',(18.9892784359392,-21.1240825716027,
21.0008460454505));
#209120=CARTESIAN_POINT('Ctrl Pts',(19.012519421752,-21.1586518141434,20.8977936087933));
#209121=CARTESIAN_POINT('Ctrl Pts',(19.0153623232536,-21.1629522658342,
20.8142065830545));
#209122=CARTESIAN_POINT('Ctrl Pts',(19.011695455752,-21.1574177605615,20.7683298933191));
#209123=CARTESIAN_POINT('Ctrl Pts',(19.0107040412362,-21.1559284060513,
20.758835552801));
#209124=CARTESIAN_POINT('Ctrl Pts',(19.3157085147961,-20.7442953251774,
21.3444738620723));
#209125=CARTESIAN_POINT('Ctrl Pts',(19.3269398900387,-20.7624830401568,
21.3397754766265));
#209126=CARTESIAN_POINT('Ctrl Pts',(19.368057121085,-20.8290930077158,21.3175014494716));
#209127=CARTESIAN_POINT('Ctrl Pts',(19.4335866200987,-20.9354472107785,
21.2485439277849));
#209128=CARTESIAN_POINT('Ctrl Pts',(19.4971288400632,-21.0387412946844,
21.1139846966171));
#209129=CARTESIAN_POINT('Ctrl Pts',(19.5341221546877,-21.0989684166472,
20.9466040231123));
#209130=CARTESIAN_POINT('Ctrl Pts',(19.5387498555815,-21.1064591919742,
20.8094875266265));
#209131=CARTESIAN_POINT('Ctrl Pts',(19.532812644601,-21.0968433116514,20.7344328907195));
#209132=CARTESIAN_POINT('Ctrl Pts',(19.5312165610622,-21.0942539997566,
20.7189161894517));
#209133=CARTESIAN_POINT('',(19.15861098554,-21.8496136847463,20.8215190609399));
#209134=CARTESIAN_POINT('Origin',(19.591653193501,-21.5996753745193,20.821517632394));
#209135=CARTESIAN_POINT('',(18.8621182205307,-21.335893064811,21.734835783536));
#209136=CARTESIAN_POINT('Ctrl Pts',(19.15861098554,-21.8496136847463,20.8215190609399));
#209137=CARTESIAN_POINT('Ctrl Pts',(19.1585800814631,-21.8495964054929,
20.992410964038));
#209138=CARTESIAN_POINT('Ctrl Pts',(19.1360098675242,-21.8104259236006,
21.1750078761818));
#209139=CARTESIAN_POINT('Ctrl Pts',(19.0366514959114,-21.638289973755,21.5033706557229));
#209140=CARTESIAN_POINT('Ctrl Pts',(18.9593461320558,-21.5043527476232,
21.6480847789409));
#209141=CARTESIAN_POINT('Ctrl Pts',(18.8621182205307,-21.335893064811,21.734835783536));
#209142=CARTESIAN_POINT('Origin',(19.2951929279095,-21.0859819019944,21.7349073106087));
#209143=CARTESIAN_POINT('Origin',(15.8996590935403,-15.2026730881801,24.7613818843575));
#209144=CARTESIAN_POINT('',(15.4888691563442,-15.4911842764193,24.7414316725187));
#209145=CARTESIAN_POINT('',(18.8621182205307,-21.335893064811,21.734835783536));
#209146=CARTESIAN_POINT('Ctrl Pts',(15.4888713766576,-15.4911829951806,
24.7414316729055));
#209147=CARTESIAN_POINT('Ctrl Pts',(15.4834394536221,-15.481767317508,24.7173967031416));
#209148=CARTESIAN_POINT('Ctrl Pts',(15.4798185594078,-15.4713057721685,
24.6933622880155));
#209149=CARTESIAN_POINT('Ctrl Pts',(15.4780533899434,-15.45992780231,24.6696286674927));
#209150=CARTESIAN_POINT('Ctrl Pts',(15.4762787524094,-15.4484888029505,
24.6457677438537));
#209151=CARTESIAN_POINT('Ctrl Pts',(15.4763798844729,-15.4361237486498,
24.6222113562425));
#209152=CARTESIAN_POINT('Ctrl Pts',(15.4783550267008,-15.4229873006788,
24.5992570617569));
#209153=CARTESIAN_POINT('Ctrl Pts',(15.4803197161421,-15.4099203730109,
24.5764242452779));
#209154=CARTESIAN_POINT('Ctrl Pts',(15.4841385555597,-15.3960904913438,
24.554187628636));
#209155=CARTESIAN_POINT('Ctrl Pts',(15.489763340172,-15.3816687033812,24.5328253878941));
#209156=CARTESIAN_POINT('Ctrl Pts',(15.4954330133083,-15.3671318225179,
24.5112926660539));
#209157=CARTESIAN_POINT('Ctrl Pts',(15.5029375169671,-15.351993844835,24.4906488151829));
#209158=CARTESIAN_POINT('Ctrl Pts',(15.5121809773055,-15.3364447327107,
24.4711565832909));
#209159=CARTESIAN_POINT('Ctrl Pts',(15.5214244376439,-15.3208956205864,
24.4516643513989));
#209160=CARTESIAN_POINT('Ctrl Pts',(15.5324066607848,-15.3049357128841,
24.433324155394));
#209161=CARTESIAN_POINT('Ctrl Pts',(15.5449874131886,-15.2887648958525,
24.416369944618));
#209162=CARTESIAN_POINT('Ctrl Pts',(15.5574435606517,-15.2727542412367,
24.3995836553113));
#209163=CARTESIAN_POINT('Ctrl Pts',(15.5714660594249,-15.256536267386,24.3841566599641));
#209164=CARTESIAN_POINT('Ctrl Pts',(15.5868806880555,-15.2403129337141,
24.3702812281));
#209165=CARTESIAN_POINT('Ctrl Pts',(15.602415996185,-15.223962589277,24.3562971669458));
#209166=CARTESIAN_POINT('Ctrl Pts',(15.6193650339194,-15.2076071548433,
24.3438894085264));
#209167=CARTESIAN_POINT('Ctrl Pts',(15.6375132419224,-15.1914528065606,
24.3332153461155));
#209168=CARTESIAN_POINT('Ctrl Pts',(15.6555215518545,-15.1754229863944,
24.3226235662493));
#209169=CARTESIAN_POINT('Ctrl Pts',(15.6747101948418,-15.1595914993801,
24.3137390265311));
#209170=CARTESIAN_POINT('Ctrl Pts',(15.6948394353223,-15.144154075363,24.3066731006497));
#209171=CARTESIAN_POINT('Ctrl Pts',(15.7152032376735,-15.1285367622408,
24.2995248369972));
#209172=CARTESIAN_POINT('Ctrl Pts',(15.7365292933774,-15.1133231089738,
24.2942380616284));
#209173=CARTESIAN_POINT('Ctrl Pts',(15.7585444625862,-15.0987046195601,
24.2908811848887));
#209174=CARTESIAN_POINT('Ctrl Pts',(15.780559631795,-15.0840861301464,24.2875243081489));
#209175=CARTESIAN_POINT('Ctrl Pts',(15.8032634286061,-15.0700631246729,
24.2860974028694));
#209176=CARTESIAN_POINT('Ctrl Pts',(15.8263646399327,-15.0568109227704,
24.2866199908121));
#209177=CARTESIAN_POINT('Origin',(15.4369299898249,-14.4009204477882,25.1989540178206));
#209178=CARTESIAN_POINT('',(15.4888720398284,-15.4911826121182,24.7414316723261));
#209179=CARTESIAN_POINT('Ctrl Pts',(21.0317391493405,-25.1349146454945,
23.2267205288546));
#209180=CARTESIAN_POINT('Ctrl Pts',(20.9554165119986,-24.9869330093281,
23.0754756644214));
#209181=CARTESIAN_POINT('Ctrl Pts',(20.8044274308673,-24.7155280735646,
22.9914429029336));
#209182=CARTESIAN_POINT('Ctrl Pts',(20.6526930794433,-24.403788428337,22.8981919118721));
#209183=CARTESIAN_POINT('Ctrl Pts',(20.542665292184,-24.2312167737765,22.8153364423326));
#209184=CARTESIAN_POINT('Ctrl Pts',(20.4859983989249,-24.1398833957766,
22.7483579467139));
#209185=CARTESIAN_POINT('Ctrl Pts',(20.467046603737,-24.0820764264299,22.6945946700494));
#209186=CARTESIAN_POINT('Ctrl Pts',(21.0254140457085,-25.0704386846181,
23.2692583985778));
#209187=CARTESIAN_POINT('Ctrl Pts',(20.9525788978742,-24.9336193435323,
23.1304806142924));
#209188=CARTESIAN_POINT('Ctrl Pts',(20.8084288436323,-24.6824000081159,
23.0551403357419));
#209189=CARTESIAN_POINT('Ctrl Pts',(20.6640034374216,-24.393217481655,22.9716789991546));
#209190=CARTESIAN_POINT('Ctrl Pts',(20.5586978463694,-24.2337451722736,
22.8965895219272));
#209191=CARTESIAN_POINT('Ctrl Pts',(20.504193259928,-24.1498870145122,22.8353042390297));
#209192=CARTESIAN_POINT('Ctrl Pts',(20.4869468225031,-24.095267019413,22.7861642477694));
#209193=CARTESIAN_POINT('Ctrl Pts',(21.0574379069788,-24.8857313898714,
23.35743776329));
#209194=CARTESIAN_POINT('Ctrl Pts',(20.9924924574048,-24.7838008281366,
23.2524195919663));
#209195=CARTESIAN_POINT('Ctrl Pts',(20.8638465646174,-24.5935866746919,
23.2004460166301));
#209196=CARTESIAN_POINT('Ctrl Pts',(20.7352295311493,-24.3727540400053,
23.1433527862489));
#209197=CARTESIAN_POINT('Ctrl Pts',(20.641340379872,-24.252755756936,23.0892637068651));
#209198=CARTESIAN_POINT('Ctrl Pts',(20.5914048090731,-24.192492240177,23.0431928445272));
#209199=CARTESIAN_POINT('Ctrl Pts',(20.5791054142677,-24.1466029437362,
23.0069064728035));
#209200=CARTESIAN_POINT('Ctrl Pts',(21.2231716536234,-24.6192433473735,
23.4133217995666));
#209201=CARTESIAN_POINT('Ctrl Pts',(21.1708086239707,-24.5644805903515,
23.3650097195913));
#209202=CARTESIAN_POINT('Ctrl Pts',(21.0669082590167,-24.4602107663349,
23.351451411511));
#209203=CARTESIAN_POINT('Ctrl Pts',(20.9615973864658,-24.3357124881848,
23.3377463343174));
#209204=CARTESIAN_POINT('Ctrl Pts',(20.8875577997865,-24.2695337554429,
23.3185799199083));
#209205=CARTESIAN_POINT('Ctrl Pts',(20.8448860360404,-24.2430443891658,
23.2977135892462));
#209206=CARTESIAN_POINT('Ctrl Pts',(20.8412888737277,-24.2059121482001,
23.2834393471523));
#209207=CARTESIAN_POINT('Ctrl Pts',(21.4152802636446,-24.3381269693268,
23.4640184771045));
#209208=CARTESIAN_POINT('Ctrl Pts',(21.3880440042791,-24.3209994351409,
23.4590367692819));
#209209=CARTESIAN_POINT('Ctrl Pts',(21.3306748214752,-24.2881492906221,
23.4673878532764));
#209210=CARTESIAN_POINT('Ctrl Pts',(21.2717286999458,-24.2453977438643,
23.4779862290079));
#209211=CARTESIAN_POINT('Ctrl Pts',(21.2327625505102,-24.2232759370279,
23.4815681461663));
#209212=CARTESIAN_POINT('Ctrl Pts',(21.2073225953291,-24.221866845206,23.4791997090008));
#209213=CARTESIAN_POINT('Ctrl Pts',(21.2123192202332,-24.1961866108451,
23.4810085271705));
#209214=CARTESIAN_POINT('Ctrl Pts',(21.53159284315,-24.1437271618452,23.5052397873577));
#209215=CARTESIAN_POINT('Ctrl Pts',(21.5235103363606,-24.1405934992721,
23.5076233976496));
#209216=CARTESIAN_POINT('Ctrl Pts',(21.5047551129295,-24.1345987610089,
23.5127557536823));
#209217=CARTESIAN_POINT('Ctrl Pts',(21.4853947315182,-24.1253539482531,
23.519008271121));
#209218=CARTESIAN_POINT('Ctrl Pts',(21.4732501436511,-24.1207023153149,
23.5225720483049));
#209219=CARTESIAN_POINT('Ctrl Pts',(21.4644051433593,-24.1233564254185,
23.5232807413195));
#209220=CARTESIAN_POINT('Ctrl Pts',(21.4683940966201,-24.1127174279325,
23.5259097850091));
#209221=CARTESIAN_POINT('Ctrl Pts',(21.5713604897096,-24.0399946446439,
23.5307215146984));
#209222=CARTESIAN_POINT('Ctrl Pts',(21.5713604897096,-24.0399946446439,
23.5307215146984));
#209223=CARTESIAN_POINT('Ctrl Pts',(21.5713604897096,-24.0399946446439,
23.5307215146984));
#209224=CARTESIAN_POINT('Ctrl Pts',(21.5713604897096,-24.0399946446439,
23.5307215146984));
#209225=CARTESIAN_POINT('Ctrl Pts',(21.5713604897096,-24.0399946446439,
23.5307215146984));
#209226=CARTESIAN_POINT('Ctrl Pts',(21.5713604897096,-24.0399946446439,
23.5307215146984));
#209227=CARTESIAN_POINT('Ctrl Pts',(21.5713604897096,-24.0399946446439,
23.5307215146984));
#209228=CARTESIAN_POINT('',(20.5268210595657,-24.1709077392707,22.8557500086172));
#209229=CARTESIAN_POINT('',(21.4112949235563,-24.1361582464785,23.5098232527315));
#209230=CARTESIAN_POINT('Ctrl Pts',(20.5279218959549,-24.1701245723094,
22.8555178102362));
#209231=CARTESIAN_POINT('Ctrl Pts',(20.5585702434033,-24.1818778123391,
22.9407652139063));
#209232=CARTESIAN_POINT('Ctrl Pts',(20.6039324327401,-24.1955396665574,
23.0185565432635));
#209233=CARTESIAN_POINT('Ctrl Pts',(20.7181193222755,-24.2189996743912,
23.1601389327215));
#209234=CARTESIAN_POINT('Ctrl Pts',(20.7859404485528,-24.2282963158189,
23.2227181758573));
#209235=CARTESIAN_POINT('Ctrl Pts',(20.9426413280979,-24.234676851685,23.3374471196673));
#209236=CARTESIAN_POINT('Ctrl Pts',(21.032853618087,-24.2302003034496,23.3875790935423));
#209237=CARTESIAN_POINT('Ctrl Pts',(21.2234214493556,-24.2001487694334,
23.4669963249819));
#209238=CARTESIAN_POINT('Ctrl Pts',(21.3218691210244,-24.1752543761218,
23.4935537681083));
#209239=CARTESIAN_POINT('Ctrl Pts',(21.4112949235564,-24.1361582464788,
23.5098232527314));
#209240=CARTESIAN_POINT('',(21.5186166787176,-24.1436166983485,23.5061280609733));
#209241=CARTESIAN_POINT('Ctrl Pts',(20.5273993438593,-24.1705792065912,
22.8556429980059));
#209242=CARTESIAN_POINT('Ctrl Pts',(20.5341027922188,-24.1770915081275,
22.86815361576));
#209243=CARTESIAN_POINT('Ctrl Pts',(20.5436676520354,-24.1870422912743,
22.8868683594155));
#209244=CARTESIAN_POINT('Ctrl Pts',(20.5537698548208,-24.1965972205486,
22.905223406994));
#209245=CARTESIAN_POINT('Ctrl Pts',(20.5606215151113,-24.2028750305658,
22.9173800053809));
#209246=CARTESIAN_POINT('Ctrl Pts',(20.5631873483107,-24.2051782371917,
22.9218627586964));
#209247=CARTESIAN_POINT('Ctrl Pts',(20.5765667850075,-24.2166813010689,
22.9445235200626));
#209248=CARTESIAN_POINT('Ctrl Pts',(20.5847659388058,-24.2229876987815,
22.9576842283767));
#209249=CARTESIAN_POINT('Ctrl Pts',(20.5957124125716,-24.2306151087539,
22.9749154119302));
#209250=CARTESIAN_POINT('Ctrl Pts',(20.5991373648442,-24.2328520437411,
22.9802394579605));
#209251=CARTESIAN_POINT('Ctrl Pts',(20.6055092797301,-24.2367466876149,
22.990101181078));
#209252=CARTESIAN_POINT('Ctrl Pts',(20.6075074371448,-24.2379179604708,
22.9931728504991));
#209253=CARTESIAN_POINT('Ctrl Pts',(20.6403170102405,-24.2547382672564,
23.0438634429269));
#209254=CARTESIAN_POINT('Ctrl Pts',(20.6723892344401,-24.2681901181186,
23.0842538671147));
#209255=CARTESIAN_POINT('Ctrl Pts',(20.7407926076847,-24.2920751355689,
23.1575038952948));
#209256=CARTESIAN_POINT('Ctrl Pts',(20.7753668857157,-24.3015169170033,
23.1887010417459));
#209257=CARTESIAN_POINT('Ctrl Pts',(20.8426626180828,-24.3163929833548,
23.2426689236849));
#209258=CARTESIAN_POINT('Ctrl Pts',(20.8738392902431,-24.321634097146,23.2644633729279));
#209259=CARTESIAN_POINT('Ctrl Pts',(20.9715004391487,-24.3338727948063,
23.326271106352));
#209260=CARTESIAN_POINT('Ctrl Pts',(21.0319492462742,-24.3355514485444,
23.3556901487319));
#209261=CARTESIAN_POINT('Ctrl Pts',(21.1125353743521,-24.332019063599,23.3896429826879));
#209262=CARTESIAN_POINT('Ctrl Pts',(21.137773414952,-24.3298430421689,23.3992233479266));
#209263=CARTESIAN_POINT('Ctrl Pts',(21.17311064856,-24.3255879402895,23.411642782434));
#209264=CARTESIAN_POINT('Ctrl Pts',(21.1901513184613,-24.3232128220222,
23.4173621869012));
#209265=CARTESIAN_POINT('Ctrl Pts',(21.20893379899,-24.3201197861995,23.4232944334707));
#209266=CARTESIAN_POINT('Ctrl Pts',(21.2167492068027,-24.3187369824665,
23.4256892435594));
#209267=CARTESIAN_POINT('Ctrl Pts',(21.2219072923356,-24.3178038077312,
23.4272541649833));
#209268=CARTESIAN_POINT('Ctrl Pts',(21.2255402124877,-24.317127615073,23.4283419825847));
#209269=CARTESIAN_POINT('Ctrl Pts',(21.2501360922368,-24.3124826680594,
23.4356562893022));
#209270=CARTESIAN_POINT('Ctrl Pts',(21.2797631198972,-24.3064294779458,
23.4436973366687));
#209271=CARTESIAN_POINT('Ctrl Pts',(21.3304158046763,-24.2897045344441,
23.4563715370608));
#209272=CARTESIAN_POINT('Ctrl Pts',(21.3483111950868,-24.2828370613353,
23.4607032743664));
#209273=CARTESIAN_POINT('Ctrl Pts',(21.385083731848,-24.2655664493125,23.4695049293867));
#209274=CARTESIAN_POINT('Ctrl Pts',(21.4053285923016,-24.2542265245297,
23.4743115246619));
#209275=CARTESIAN_POINT('Ctrl Pts',(21.4571165201002,-24.2191950223074,
23.4869554511393));
#209276=CARTESIAN_POINT('Ctrl Pts',(21.4790645297605,-24.1961681836872,
23.4930350613385));
#209277=CARTESIAN_POINT('Ctrl Pts',(21.5086244738852,-24.1612513096681,
23.501995553207));
#209278=CARTESIAN_POINT('Ctrl Pts',(21.516320374613,-24.1491782735052,23.5048172931469));
#209279=CARTESIAN_POINT('Ctrl Pts',(21.5193598966666,-24.1440036678596,
23.5059487597095));
#209280=CARTESIAN_POINT('Ctrl Pts',(21.5186166787184,-24.1436166983489,
23.5061280609731));
#209281=CARTESIAN_POINT('Ctrl Pts',(21.5281507877544,-24.1269590913625,
23.510107029514));
#209282=CARTESIAN_POINT('Ctrl Pts',(21.5373230745708,-24.1101044606165,
23.5141223384554));
#209283=CARTESIAN_POINT('Ctrl Pts',(21.5531186819436,-24.0792217736566,
23.5214558107695));
#209284=CARTESIAN_POINT('Ctrl Pts',(21.5598908332855,-24.0652758112859,
23.5247588888056));
#209285=CARTESIAN_POINT('Ctrl Pts',(21.5677169436247,-24.0481509279812,
23.5287996946992));
#209286=CARTESIAN_POINT('Ctrl Pts',(21.5690736585642,-24.0451426019533,
23.5295089844278));
#209287=CARTESIAN_POINT('Ctrl Pts',(21.5710319469305,-24.0407398729317,
23.5305460685476));
#209288=CARTESIAN_POINT('Ctrl Pts',(21.5716062959561,-24.0394398796553,
23.5308522242935));
#209289=CARTESIAN_POINT('Ctrl Pts',(21.5721716678713,-24.0381534730446,
23.5311550074899));
#209290=CARTESIAN_POINT('Ctrl Pts',(21.4112949235565,-24.1361582464788,
23.5098232527314));
#209291=CARTESIAN_POINT('Ctrl Pts',(21.4408218572762,-24.123249345513,23.5151951697903));
#209292=CARTESIAN_POINT('Ctrl Pts',(21.4697392589698,-24.1086059657815,
23.5195487212179));
#209293=CARTESIAN_POINT('Ctrl Pts',(21.512411197172,-24.0830577069113,23.5248796041967));
#209294=CARTESIAN_POINT('Ctrl Pts',(21.5270130935483,-24.0735530161032,
23.5264887933204));
#209295=CARTESIAN_POINT('Ctrl Pts',(21.5467251460287,-24.0594300531188,
23.5284480695294));
#209296=CARTESIAN_POINT('Ctrl Pts',(21.5523994463189,-24.0552053434507,
23.5289862227726));
#209297=CARTESIAN_POINT('Ctrl Pts',(21.5624599088242,-24.0473560490972,
23.529918289485));
#209298=CARTESIAN_POINT('Ctrl Pts',(21.5669459873587,-24.0437169352256,
23.5303264591214));
#209299=CARTESIAN_POINT('Ctrl Pts',(21.5713599917014,-24.0399950664786,
23.5307214695334));
#209300=CARTESIAN_POINT('Ctrl Pts',(21.8237177327862,-24.7091353096712,
23.08152676745));
#209301=CARTESIAN_POINT('Ctrl Pts',(21.859261774338,-24.689496954966,23.0815267416691));
#209302=CARTESIAN_POINT('Ctrl Pts',(21.8947697815025,-24.6697935214442,
23.0815267229324));
#209303=CARTESIAN_POINT('Ctrl Pts',(21.9302416351245,-24.650025075224,23.0815267112398));
#209304=CARTESIAN_POINT('Ctrl Pts',(21.7262618839387,-24.5327468078338,
23.2841107435166));
#209305=CARTESIAN_POINT('Ctrl Pts',(21.7615904919282,-24.5132274818192,
23.2841107178921));
#209306=CARTESIAN_POINT('Ctrl Pts',(21.7968832839361,-24.4936434714322,
23.284110699269));
#209307=CARTESIAN_POINT('Ctrl Pts',(21.8321401415292,-24.473994842391,23.2841106876472));
#209308=CARTESIAN_POINT('Ctrl Pts',(21.6095004807978,-24.3214166751255,
23.436941207075));
#209309=CARTESIAN_POINT('Ctrl Pts',(21.6445709880385,-24.3020399517479,
23.4369411816375));
#209310=CARTESIAN_POINT('Ctrl Pts',(21.6796059409586,-24.2825990165628,
23.4369411631504));
#209311=CARTESIAN_POINT('Ctrl Pts',(21.7146052219905,-24.2630939348101,
23.4369411516136));
#209312=CARTESIAN_POINT('Ctrl Pts',(21.479252284986,-24.0856764710585,23.5324019422));
#209313=CARTESIAN_POINT('Ctrl Pts',(21.5140348866466,-24.0664588177151,
23.5324019169715));
#209314=CARTESIAN_POINT('Ctrl Pts',(21.5487822258642,-24.0471774797007,
23.5324018986361));
#209315=CARTESIAN_POINT('Ctrl Pts',(21.5834941860363,-24.027832521719,23.532401887194));
#209316=CARTESIAN_POINT('',(21.9278919759071,-24.64729248325,23.0850668251112));
#209317=CARTESIAN_POINT('Ctrl Pts',(21.9278919737579,-24.6472924795449,
23.0850668208273));
#209318=CARTESIAN_POINT('Ctrl Pts',(21.9067017164249,-24.6106162824605,
23.1274193438852));
#209319=CARTESIAN_POINT('Ctrl Pts',(21.8844278660599,-24.5719904581887,
23.1679880972362));
#209320=CARTESIAN_POINT('Ctrl Pts',(21.8624864455125,-24.5339593568181,
23.2096952634704));
#209321=CARTESIAN_POINT('',(21.822642812642,-24.7056963970581,23.0850659626078));
#209322=CARTESIAN_POINT('Ctrl Pts',(21.5193464378369,-24.1439664044154,
23.505860920755));
#209323=CARTESIAN_POINT('Ctrl Pts',(21.5351361799375,-24.1726685436318,
23.4927694471717));
#209324=CARTESIAN_POINT('Ctrl Pts',(21.549745524865,-24.1992457809201,23.4795943474585));
#209325=CARTESIAN_POINT('Ctrl Pts',(21.5632072570141,-24.2237561778729,
23.466688744456));
#209326=CARTESIAN_POINT('Ctrl Pts',(21.5768583878901,-24.2486114218282,
23.4536015671397));
#209327=CARTESIAN_POINT('Ctrl Pts',(21.5893297572328,-24.2713419750076,
23.4407916417347));
#209328=CARTESIAN_POINT('Ctrl Pts',(21.6006615300954,-24.2920199418599,
23.4285749975571));
#209329=CARTESIAN_POINT('Ctrl Pts',(21.6106573407696,-24.3102600746519,
23.4177986376922));
#209330=CARTESIAN_POINT('Ctrl Pts',(21.619766655392,-24.3269035244288,23.4074831265376));
#209331=CARTESIAN_POINT('Ctrl Pts',(21.6280174908361,-24.3420006490323,
23.3978117300641));
#209332=CARTESIAN_POINT('Ctrl Pts',(21.6372848113358,-24.3589577066871,
23.386948838493));
#209333=CARTESIAN_POINT('Ctrl Pts',(21.6454738929528,-24.3739723335831,
23.3768945105525));
#209334=CARTESIAN_POINT('Ctrl Pts',(21.652631026762,-24.3871283878093,23.3678469331861));
#209335=CARTESIAN_POINT('Ctrl Pts',(21.6558335833824,-24.3930152427547,
23.3637984719493));
#209336=CARTESIAN_POINT('Ctrl Pts',(21.6588294380246,-24.3985298096526,
23.3599509102108));
#209337=CARTESIAN_POINT('Ctrl Pts',(21.6616222627178,-24.4036786823965,
23.356318790894));
#209338=CARTESIAN_POINT('Ctrl Pts',(21.6661394036579,-24.4120065176249,
23.3504441669318));
#209339=CARTESIAN_POINT('Ctrl Pts',(21.6701257526225,-24.4193783764116,
23.3451335396419));
#209340=CARTESIAN_POINT('Ctrl Pts',(21.6735954564389,-24.4258198152394,
23.3404366475399));
#209341=CARTESIAN_POINT('Ctrl Pts',(21.6753303083471,-24.4290405346534,
23.3380882014888));
#209342=CARTESIAN_POINT('Ctrl Pts',(21.6769359408483,-24.4320285440466,
23.3358930032134));
#209343=CARTESIAN_POINT('Ctrl Pts',(21.6784138832021,-24.4347866049155,
23.3338560029952));
#209344=CARTESIAN_POINT('Ctrl Pts',(21.679152854379,-24.43616563535,23.3328375028861));
#209345=CARTESIAN_POINT('Ctrl Pts',(21.6798598993977,-24.4374871721077,
23.3318585405186));
#209346=CARTESIAN_POINT('Ctrl Pts',(21.680535187146,-24.4387515200942,23.3309196648729));
#209347=CARTESIAN_POINT('Ctrl Pts',(21.6808728310201,-24.4393836940875,
23.33045022705));
#209348=CARTESIAN_POINT('Ctrl Pts',(21.6812025353454,-24.4400015704701,
23.3299908101804));
#209349=CARTESIAN_POINT('Ctrl Pts',(21.6815243201264,-24.4406051853516,
23.3295414781423));
#209350=CARTESIAN_POINT('Ctrl Pts',(21.6816852125169,-24.4409069927923,
23.3293168121232));
#209351=CARTESIAN_POINT('Ctrl Pts',(21.6817116639048,-24.440956252382,23.3292800277556));
#209352=CARTESIAN_POINT('Ctrl Pts',(21.681802401845,-24.4411265026662,23.3291531972985));
#209353=CARTESIAN_POINT('Ctrl Pts',(21.6818931397853,-24.4412967529503,
23.3290263668415));
#209354=CARTESIAN_POINT('Ctrl Pts',(21.6820482108246,-24.441588078041,23.32880963616));
#209355=CARTESIAN_POINT('Ctrl Pts',(21.6824659349719,-24.4423732800302,
23.3282237974125));
#209356=CARTESIAN_POINT('Ctrl Pts',(21.7033866277339,-24.4816982021787,
23.2988834958673));
#209357=CARTESIAN_POINT('Ctrl Pts',(21.723279282037,-24.5190844521774,23.2682974058956));
#209358=CARTESIAN_POINT('Ctrl Pts',(21.7421334827069,-24.5545093584453,
23.2368408752799));
#209359=CARTESIAN_POINT('Ctrl Pts',(21.7613990857107,-24.5907072430733,
23.2046979570343));
#209360=CARTESIAN_POINT('Ctrl Pts',(21.7795805233977,-24.6248574521756,
23.1716467195972));
#209361=CARTESIAN_POINT('Ctrl Pts',(21.7966909175751,-24.6569826665876,
23.1380731596376));
#209362=CARTESIAN_POINT('Ctrl Pts',(21.8056320641883,-24.6737699041615,
23.1205290797752));
#209363=CARTESIAN_POINT('Ctrl Pts',(21.8142811341517,-24.6900049366832,
23.1028420840782));
#209364=CARTESIAN_POINT('Ctrl Pts',(21.8226423750376,-24.7056955942686,
23.0850650482139));
#209365=CARTESIAN_POINT('Origin',(5.74151140312289,4.39848094475238,23.0850668174854));
#209366=CARTESIAN_POINT('Ctrl Pts',(21.8483869708374,-24.5448872980347,
23.2132157006297));
#209367=CARTESIAN_POINT('Ctrl Pts',(22.1499744997728,-24.3770549725355,
23.2132157005449));
#209368=CARTESIAN_POINT('Ctrl Pts',(22.4489022095274,-24.2045297528341,
23.2132157004901));
#209369=CARTESIAN_POINT('Ctrl Pts',(22.7450970815676,-24.027353781357,23.2132157004654));
#209370=CARTESIAN_POINT('Ctrl Pts',(21.7454947355968,-24.3599943407347,
23.4248101681879));
#209371=CARTESIAN_POINT('Ctrl Pts',(22.045155695036,-24.1932341439139,23.4248101681039));
#209372=CARTESIAN_POINT('Ctrl Pts',(22.3421738264694,-24.0218110315408,
23.4248101680494));
#209373=CARTESIAN_POINT('Ctrl Pts',(22.6364765778128,-23.8457668768308,
23.4248101680248));
#209374=CARTESIAN_POINT('Ctrl Pts',(21.6224282120227,-24.1388490479937,
23.5844780319452));
#209375=CARTESIAN_POINT('Ctrl Pts',(21.9197848555995,-23.973371194283,23.5844780318616));
#209376=CARTESIAN_POINT('Ctrl Pts',(22.2145189938395,-23.8032662816437,
23.5844780318077));
#209377=CARTESIAN_POINT('Ctrl Pts',(22.5065586325654,-23.6285758612976,
23.5844780317833));
#209378=CARTESIAN_POINT('Ctrl Pts',(21.4852587924204,-23.8923614527718,
23.6843422005978));
#209379=CARTESIAN_POINT('Ctrl Pts',(21.7800470554196,-23.7283128931915,
23.6843422005147));
#209380=CARTESIAN_POINT('Ctrl Pts',(22.0722354646415,-23.5596772403227,
23.6843422004613));
#209381=CARTESIAN_POINT('Ctrl Pts',(22.3617526477499,-23.386495686492,23.6843422004372));
#209382=CARTESIAN_POINT('Origin',(5.74151140311265,4.39848094480325,23.2132158908768));
#209383=CARTESIAN_POINT('Ctrl Pts',(22.795184319994,-24.1508261937975,23.0815266521982));
#209384=CARTESIAN_POINT('Ctrl Pts',(22.8300464379172,-24.1300015945737,
23.0815266872484));
#209385=CARTESIAN_POINT('Ctrl Pts',(22.8648703474976,-24.1091131642719,
23.0815266815101));
#209386=CARTESIAN_POINT('Ctrl Pts',(22.899655931863,-24.0881609729951,23.0815266349832));
#209387=CARTESIAN_POINT('Ctrl Pts',(22.6918409768134,-23.9778211492651,
23.2841107718599));
#209388=CARTESIAN_POINT('Ctrl Pts',(22.7264919185804,-23.9571226943804,
23.2841108066977));
#209389=CARTESIAN_POINT('Ctrl Pts',(22.7611048834502,-23.9363607950716,
23.2841108009941));
#209390=CARTESIAN_POINT('Ctrl Pts',(22.7956797552588,-23.915535521019,23.284110754749));
#209391=CARTESIAN_POINT('Ctrl Pts',(22.5680258988998,-23.7705446276905,
23.4369413168874));
#209392=CARTESIAN_POINT('Ctrl Pts',(22.602423779894,-23.7499973365752,23.4369413514708));
#209393=CARTESIAN_POINT('Ctrl Pts',(22.6367839613416,-23.7293870643805,
23.4369413458089));
#209394=CARTESIAN_POINT('Ctrl Pts',(22.6711063279272,-23.7087138802764,
23.4369412999016));
#209395=CARTESIAN_POINT('Ctrl Pts',(22.4299093726185,-23.5393261908405,
23.5324020569463));
#209396=CARTESIAN_POINT('Ctrl Pts',(22.4640249194293,-23.518947549727,23.5324020912459));
#209397=CARTESIAN_POINT('Ctrl Pts',(22.4981030761276,-23.4985064444749,
23.5324020856304));
#209398=CARTESIAN_POINT('Ctrl Pts',(22.5321437283441,-23.4780029436871,
23.5324020400999));
#209399=CARTESIAN_POINT('',(22.7939936566548,-24.1474246210544,23.085066756448));
#209400=CARTESIAN_POINT('Ctrl Pts',(22.7285647189245,-24.034065715208,23.2097232280609));
#209401=CARTESIAN_POINT('Ctrl Pts',(22.7505196335682,-24.0720920235364,
23.1680166947795));
#209402=CARTESIAN_POINT('Ctrl Pts',(22.7728300739523,-24.1107157919777,
23.127434270454));
#209403=CARTESIAN_POINT('Ctrl Pts',(22.7939936568061,-24.1474246213076,
23.0850667617736));
#209404=CARTESIAN_POINT('',(22.8972159356266,-24.0855097091864,23.0850658663633));
#209405=CARTESIAN_POINT('Origin',(5.74151140312289,4.39848094475224,23.085066738392));
#209406=CARTESIAN_POINT('',(22.5630641701211,-23.5416237126645,23.5059767229774));
#209407=CARTESIAN_POINT('Ctrl Pts',(22.8972154986824,-24.0855090025282,
23.0850650507011));
#209408=CARTESIAN_POINT('Ctrl Pts',(22.8794161187372,-24.0569590482539,
23.1187044721555));
#209409=CARTESIAN_POINT('Ctrl Pts',(22.8604031139385,-24.0264680960564,
23.1521052430591));
#209410=CARTESIAN_POINT('Ctrl Pts',(22.8401350814295,-23.9939662398541,
23.1848930137288));
#209411=CARTESIAN_POINT('Ctrl Pts',(22.8349639563833,-23.9856738137106,
23.1932583872323));
#209412=CARTESIAN_POINT('Ctrl Pts',(22.829711252582,-23.9772506708597,23.2015837092006));
#209413=CARTESIAN_POINT('Ctrl Pts',(22.8243765333105,-23.9686960420016,
23.2098624671263));
#209414=CARTESIAN_POINT('Ctrl Pts',(22.8112545566758,-23.947653952572,23.2302259881544));
#209415=CARTESIAN_POINT('Ctrl Pts',(22.7976363647705,-23.9258164467175,
23.2503073790589));
#209416=CARTESIAN_POINT('Ctrl Pts',(22.7835207196644,-23.9031810587987,
23.2700038156407));
#209417=CARTESIAN_POINT('Ctrl Pts',(22.777051295326,-23.8928069010177,23.2790310053471));
#209418=CARTESIAN_POINT('Ctrl Pts',(22.7703110889899,-23.8819982667184,
23.2882042291824));
#209419=CARTESIAN_POINT('Ctrl Pts',(22.7635266059316,-23.8711187738218,
23.2971943082942));
#209420=CARTESIAN_POINT('Ctrl Pts',(22.756697870612,-23.8601683186785,23.3062430258203));
#209421=CARTESIAN_POINT('Ctrl Pts',(22.7498243712388,-23.8491462214239,
23.3151060650253));
#209422=CARTESIAN_POINT('Ctrl Pts',(22.7431536277606,-23.8384491047719,
23.3234917559002));
#209423=CARTESIAN_POINT('Ctrl Pts',(22.7419913028581,-23.83658521582,23.32495289698));
#209424=CARTESIAN_POINT('Ctrl Pts',(22.7408351712096,-23.8347312519593,
23.3263996534355));
#209425=CARTESIAN_POINT('Ctrl Pts',(22.7396865878342,-23.8328893825747,
23.3278306164736));
#209426=CARTESIAN_POINT('Ctrl Pts',(22.7152662391317,-23.7937288883527,
23.3582547172565));
#209427=CARTESIAN_POINT('Ctrl Pts',(22.690417785665,-23.7533806655042,23.3866013876928));
#209428=CARTESIAN_POINT('Ctrl Pts',(22.6652863959839,-23.7120919647204,
23.4127467299711));
#209429=CARTESIAN_POINT('Ctrl Pts',(22.6401179182165,-23.6707423314167,
23.4389306566941));
#209430=CARTESIAN_POINT('Ctrl Pts',(22.6146659647517,-23.6284499013123,
23.462906570265));
#209431=CARTESIAN_POINT('Ctrl Pts',(22.5890854358357,-23.5854772209236,
23.484599494183));
#209432=CARTESIAN_POINT('Ctrl Pts',(22.5804230040215,-23.5709252186971,
23.4919454515284));
#209433=CARTESIAN_POINT('Ctrl Pts',(22.5717458847471,-23.5562952990147,
23.4990300412762));
#209434=CARTESIAN_POINT('Ctrl Pts',(22.5630602345948,-23.5415978794633,
23.5058516800518));
#209435=CARTESIAN_POINT('Ctrl Pts',(22.563064170121,-23.5416237126644,23.5059767229773));
#209436=CARTESIAN_POINT('Ctrl Pts',(22.556346336084,-23.5413435279844,23.5073901337013));
#209437=CARTESIAN_POINT('Ctrl Pts',(22.5496825090752,-23.5412838282333,
23.5087751546273));
#209438=CARTESIAN_POINT('Ctrl Pts',(22.5430531319207,-23.541270318532,23.5101386970092));
#209439=CARTESIAN_POINT('Ctrl Pts',(22.5365702788811,-23.5412571074255,
23.5114721020439));
#209440=CARTESIAN_POINT('Ctrl Pts',(22.530120831606,-23.5412875386059,23.512786026073));
#209441=CARTESIAN_POINT('Ctrl Pts',(22.523692585604,-23.5412470608348,23.5140972340282));
#209442=CARTESIAN_POINT('Ctrl Pts',(22.5170708225257,-23.5412053645137,
23.5154479148241));
#209443=CARTESIAN_POINT('Ctrl Pts',(22.5104718918867,-23.5410882860549,
23.5167961236427));
#209444=CARTESIAN_POINT('Ctrl Pts',(22.5038829754226,-23.5408279770208,
23.5181605953628));
#209445=CARTESIAN_POINT('Ctrl Pts',(22.4970207867805,-23.5405568717932,
23.5195816578989));
#209446=CARTESIAN_POINT('Ctrl Pts',(22.4901697130919,-23.5401307973495,
23.5210206178616));
#209447=CARTESIAN_POINT('Ctrl Pts',(22.4833111150953,-23.5395326394493,
23.52249412058));
#209448=CARTESIAN_POINT('Ctrl Pts',(22.4760812149891,-23.5389020992328,
23.5240473939261));
#209449=CARTESIAN_POINT('Ctrl Pts',(22.4688431510472,-23.5380809984629,
23.5256396186262));
#209450=CARTESIAN_POINT('Ctrl Pts',(22.4615670744657,-23.5371053950158,
23.5272794372969));
#209451=CARTESIAN_POINT('Ctrl Pts',(22.4565706055459,-23.5364354498542,
23.5284054978778));
#209452=CARTESIAN_POINT('Ctrl Pts',(22.4515560810757,-23.5356937033945,
23.5295538560236));
#209453=CARTESIAN_POINT('Ctrl Pts',(22.4465108355361,-23.5349043208484,
23.5307215013708));
#209454=CARTESIAN_POINT('Ctrl Pts',(22.9878908665507,-22.5565482362614,
22.6328957306367));
#209455=CARTESIAN_POINT('Ctrl Pts',(23.0524346262138,-22.6024210698642,
22.7181066729193));
#209456=CARTESIAN_POINT('Ctrl Pts',(23.1141465696531,-22.7157875472187,
22.805885430231));
#209457=CARTESIAN_POINT('Ctrl Pts',(23.2209788089786,-22.9214684810816,
22.8996545862947));
#209458=CARTESIAN_POINT('Ctrl Pts',(23.4129043014299,-23.2067440414477,
22.9920866913179));
#209459=CARTESIAN_POINT('Ctrl Pts',(23.5712555432931,-23.4705044708244,
23.0752430622123));
#209460=CARTESIAN_POINT('Ctrl Pts',(23.6604611965569,-23.6099878960351,
23.2225548413685));
#209461=CARTESIAN_POINT('Ctrl Pts',(22.9906932335529,-22.583615596879,22.7292958046014));
#209462=CARTESIAN_POINT('Ctrl Pts',(23.054475344905,-22.6258337269468,22.8071213546303));
#209463=CARTESIAN_POINT('Ctrl Pts',(23.1094919366306,-22.7324815690321,
22.8875848462963));
#209464=CARTESIAN_POINT('Ctrl Pts',(23.2061762308366,-22.9261564733153,
22.9725955821323));
#209465=CARTESIAN_POINT('Ctrl Pts',(23.382387621164,-23.1940315116523,23.0553548475709));
#209466=CARTESIAN_POINT('Ctrl Pts',(23.5268305110122,-23.4419915609965,
23.1299354439969));
#209467=CARTESIAN_POINT('Ctrl Pts',(23.6081806098385,-23.5729492885301,
23.2651219579336));
#209468=CARTESIAN_POINT('Ctrl Pts',(22.9914700534318,-22.6978901819686,
22.9647629508707));
#209469=CARTESIAN_POINT('Ctrl Pts',(23.0561299880378,-22.7297353242142,
23.021527503744));
#209470=CARTESIAN_POINT('Ctrl Pts',(23.0883373826567,-22.8174525337886,
23.0824196823689));
#209471=CARTESIAN_POINT('Ctrl Pts',(23.1528608146608,-22.977621653865,23.1436722898382));
#209472=CARTESIAN_POINT('Ctrl Pts',(23.2783476514741,-23.1980703702595,
23.2002955076803));
#209473=CARTESIAN_POINT('Ctrl Pts',(23.3782004397089,-23.4025973188514,
23.2517489447037));
#209474=CARTESIAN_POINT('Ctrl Pts',(23.4335534550495,-23.5094636961378,
23.354004165558));
#209475=CARTESIAN_POINT('Ctrl Pts',(22.9091911443188,-22.966159866466,23.267518416445));
#209476=CARTESIAN_POINT('Ctrl Pts',(22.9853937696322,-22.9846435760416,
23.2875423587031));
#209477=CARTESIAN_POINT('Ctrl Pts',(22.9847200468398,-23.0446005475929,
23.3160218861515));
#209478=CARTESIAN_POINT('Ctrl Pts',(23.0077536210706,-23.1548107967021,
23.3377529270938));
#209479=CARTESIAN_POINT('Ctrl Pts',(23.0622133849966,-23.3073934762047,
23.3513647390295));
#209480=CARTESIAN_POINT('Ctrl Pts',(23.1005452606497,-23.4481880835884,
23.3647909901102));
#209481=CARTESIAN_POINT('Ctrl Pts',(23.1216156978029,-23.5207425802298,
23.4117178074115));
#209482=CARTESIAN_POINT('Ctrl Pts',(22.7197947351927,-23.2953402722404,
23.4845620465831));
#209483=CARTESIAN_POINT('Ctrl Pts',(22.7919562062844,-23.3003746070648,
23.4778727787749));
#209484=CARTESIAN_POINT('Ctrl Pts',(22.7746516635637,-23.3274201604218,
23.482048275585));
#209485=CARTESIAN_POINT('Ctrl Pts',(22.774325008466,-23.3781957018505,23.4779839429908));
#209486=CARTESIAN_POINT('Ctrl Pts',(22.781678148286,-23.4502026112915,23.4674536265712));
#209487=CARTESIAN_POINT('Ctrl Pts',(22.781613704329,-23.5156897629528,23.459153856987));
#209488=CARTESIAN_POINT('Ctrl Pts',(22.7827602502975,-23.5478078900749,
23.4638403004963));
#209489=CARTESIAN_POINT('Ctrl Pts',(22.5416904448147,-23.4810120203824,
23.5297927532453));
#209490=CARTESIAN_POINT('Ctrl Pts',(22.5755969160138,-23.4811282080764,
23.523537261845));
#209491=CARTESIAN_POINT('Ctrl Pts',(22.5657509966923,-23.4886107987364,
23.5230481721769));
#209492=CARTESIAN_POINT('Ctrl Pts',(22.5634487206441,-23.5031618127826,
23.5190070699192));
#209493=CARTESIAN_POINT('Ctrl Pts',(22.5617354834049,-23.5244313004407,
23.5127970626188));
#209494=CARTESIAN_POINT('Ctrl Pts',(22.5576350559915,-23.5434935975098,
23.5077020071859));
#209495=CARTESIAN_POINT('Ctrl Pts',(22.5562754390767,-23.552078165319,23.5053181532876));
#209496=CARTESIAN_POINT('Ctrl Pts',(22.4465108355361,-23.5349043208484,
23.5307215013708));
#209497=CARTESIAN_POINT('Ctrl Pts',(22.4465108355361,-23.5349043208484,
23.5307215013708));
#209498=CARTESIAN_POINT('Ctrl Pts',(22.4465108355361,-23.5349043208484,
23.5307215013708));
#209499=CARTESIAN_POINT('Ctrl Pts',(22.4465108355361,-23.5349043208484,
23.5307215013708));
#209500=CARTESIAN_POINT('Ctrl Pts',(22.4465108355361,-23.5349043208484,
23.5307215013708));
#209501=CARTESIAN_POINT('Ctrl Pts',(22.4465108355361,-23.5349043208484,
23.5307215013708));
#209502=CARTESIAN_POINT('Ctrl Pts',(22.4465108355361,-23.5349043208484,
23.5307215013708));
#209503=CARTESIAN_POINT('Ctrl Pts',(22.5630794158484,-23.541044260707,23.5060357998469));
#209504=CARTESIAN_POINT('Ctrl Pts',(22.5666546837329,-23.5409950868971,
23.5053013977151));
#209505=CARTESIAN_POINT('Ctrl Pts',(22.5702412596832,-23.5408639806197,
23.5045723136926));
#209506=CARTESIAN_POINT('Ctrl Pts',(22.5810479857579,-23.5402461581597,
23.5023883217055));
#209507=CARTESIAN_POINT('Ctrl Pts',(22.5883087952684,-23.5395284894062,
23.5009378801908));
#209508=CARTESIAN_POINT('Ctrl Pts',(22.6212379402493,-23.535045982288,23.4943627133781));
#209509=CARTESIAN_POINT('Ctrl Pts',(22.6668735434471,-23.5257445095561,
23.4857739358496));
#209510=CARTESIAN_POINT('Ctrl Pts',(22.7714334841032,-23.4649810822708,
23.4607229373307));
#209511=CARTESIAN_POINT('Ctrl Pts',(22.8143166771729,-23.4254480093531,
23.4478487439884));
#209512=CARTESIAN_POINT('Ctrl Pts',(22.9099397953651,-23.3170048338093,
23.4066982769217));
#209513=CARTESIAN_POINT('Ctrl Pts',(22.9743231385699,-23.2223111086751,
23.365704592851));
#209514=CARTESIAN_POINT('Ctrl Pts',(23.0541607441558,-23.0379906193741,
23.2425349873157));
#209515=CARTESIAN_POINT('Ctrl Pts',(23.0757144231684,-22.9659419440935,
23.183710932414));
#209516=CARTESIAN_POINT('Ctrl Pts',(23.1027062722749,-22.8227636956069,
23.033759144505));
#209517=CARTESIAN_POINT('Ctrl Pts',(23.1046184964092,-22.7620826131834,
22.9442294321683));
#209518=CARTESIAN_POINT('Ctrl Pts',(23.085561241728,-22.7009080845825,22.8544024890374));
#209519=CARTESIAN_POINT('Ctrl Pts',(26.9560011190732,3.58451547237976,24.7075684180939));
#209520=CARTESIAN_POINT('Ctrl Pts',(26.829315228325,3.58452437455426,24.7335336572502));
#209521=CARTESIAN_POINT('Ctrl Pts',(26.5623298479093,3.58454274102399,24.787538504233));
#209522=CARTESIAN_POINT('Ctrl Pts',(26.2240079209972,3.58456490666526,24.8540654766771));
#209523=CARTESIAN_POINT('Ctrl Pts',(26.0124002128072,3.58457818748846,24.8947336024591));
#209524=CARTESIAN_POINT('Ctrl Pts',(25.9412741920649,3.58458257747813,24.9082967812467));
#209525=CARTESIAN_POINT('Ctrl Pts',(26.9166771107646,3.10659677155741,24.5160919781111));
#209526=CARTESIAN_POINT('Ctrl Pts',(26.7903219359592,3.10660122114456,24.5420004050939));
#209527=CARTESIAN_POINT('Ctrl Pts',(26.5240334810517,3.10661004537778,24.5958878004603));
#209528=CARTESIAN_POINT('Ctrl Pts',(26.1865945662278,3.10661965217477,24.6622720766292));
#209529=CARTESIAN_POINT('Ctrl Pts',(25.9755390819342,3.10662483217072,24.7028540196522));
#209530=CARTESIAN_POINT('Ctrl Pts',(25.9045986682787,3.10662647882737,24.7163885770833));
#209531=CARTESIAN_POINT('Ctrl Pts',(26.9895942951182,2.73974951392375,24.8720724077352));
#209532=CARTESIAN_POINT('Ctrl Pts',(26.8626299493228,2.73976223833486,24.898114138436));
#209533=CARTESIAN_POINT('Ctrl Pts',(26.5950576888422,2.73978880409146,24.9522793341796));
#209534=CARTESIAN_POINT('Ctrl Pts',(26.2559919371119,2.73982176535455,25.0190073354834));
#209535=CARTESIAN_POINT('Ctrl Pts',(26.0439189237213,2.73984201119902,25.0598001950605));
#209536=CARTESIAN_POINT('Ctrl Pts',(25.9726364954501,2.73984877723933,25.0734051882654));
#209537=CARTESIAN_POINT('Ctrl Pts',(27.0859652985548,2.93066407736617,25.3420512900836));
#209538=CARTESIAN_POINT('Ctrl Pts',(26.9581936503696,2.93068772358893,25.3682541247538));
#209539=CARTESIAN_POINT('Ctrl Pts',(26.6889200749523,2.93073771173553,25.4227541101395));
#209540=CARTESIAN_POINT('Ctrl Pts',(26.3476985499037,2.93080150363068,25.4898937221436));
#209541=CARTESIAN_POINT('Ctrl Pts',(26.1342772454799,2.93084163615703,25.5309377758616));
#209542=CARTESIAN_POINT('Ctrl Pts',(26.0625416346661,2.93085515040431,25.5446264962374));
#209543=CARTESIAN_POINT('',(26.8602355734749,2.89515195796866,25.199265497664));
#209544=CARTESIAN_POINT('Ctrl Pts',(26.7028210009902,3.40371558555132,24.7211282458784));
#209545=CARTESIAN_POINT('Ctrl Pts',(26.702641367517,3.37083359576707,24.7205977494822));
#209546=CARTESIAN_POINT('Ctrl Pts',(26.7034837218892,3.3379805974665,24.7231720935002));
#209547=CARTESIAN_POINT('Ctrl Pts',(26.7073061719956,3.27119927345308,24.7348154582252));
#209548=CARTESIAN_POINT('Ctrl Pts',(26.7104096144355,3.23753250902911,24.7442590654423));
#209549=CARTESIAN_POINT('Ctrl Pts',(26.7223024181452,3.14555174495851,24.7804287279521));
#209550=CARTESIAN_POINT('Ctrl Pts',(26.7335636663602,3.09129418781779,24.8146603792711));
#209551=CARTESIAN_POINT('Ctrl Pts',(26.7619014375606,2.99942621201723,24.9007625523545));
#209552=CARTESIAN_POINT('Ctrl Pts',(26.7787094533492,2.96266689616587,24.9518160720146));
#209553=CARTESIAN_POINT('Ctrl Pts',(26.8119668895993,2.91658613617585,25.0528049951667));
#209554=CARTESIAN_POINT('Ctrl Pts',(26.8276127712979,2.90345972263609,25.1002674146901));
#209555=CARTESIAN_POINT('Ctrl Pts',(26.8490867977063,2.8962001167906,25.165559086698));
#209556=CARTESIAN_POINT('Ctrl Pts',(26.8546813013792,2.89526415339977,25.1824014382689));
#209557=CARTESIAN_POINT('Ctrl Pts',(26.860239490306,2.8952605392991,25.1992641064966));
#209558=CARTESIAN_POINT('Ctrl Pts',(26.8602355734749,2.89515195796866,25.199265497664));
#209559=CARTESIAN_POINT('Ctrl Pts',(26.7999260538216,2.89526973625087,25.211470026088));
#209560=CARTESIAN_POINT('Ctrl Pts',(26.7396016830007,2.89527893488042,25.2236011903515));
#209561=CARTESIAN_POINT('Ctrl Pts',(26.6792627340989,2.89511844100275,25.2356589232325));
#209562=CARTESIAN_POINT('Origin',(11.8434300946566,3.89755029699117,-49.0487799953002));
#209563=CARTESIAN_POINT('Ctrl Pts',(26.6876299826589,2.89510895624957,25.7486062825442));
#209564=CARTESIAN_POINT('Ctrl Pts',(30.3723662652993,2.89472475390696,25.0193084318865));
#209565=CARTESIAN_POINT('Ctrl Pts',(33.9981161620468,2.89415697688199,24.0144173436437));
#209566=CARTESIAN_POINT('Ctrl Pts',(37.5245232279118,2.89391953286668,22.7471976638554));
#209567=CARTESIAN_POINT('Ctrl Pts',(34.452200123914,2.93453799826082,21.9873674565136));
#209568=CARTESIAN_POINT('Ctrl Pts',(34.4995051847155,2.93425744740489,21.9757312713512));
#209569=CARTESIAN_POINT('Ctrl Pts',(34.6722187834577,2.93323771344291,21.9219619671618));
#209570=CARTESIAN_POINT('Ctrl Pts',(34.9448049233175,2.93170831108114,21.7632020249256));
#209571=CARTESIAN_POINT('Ctrl Pts',(35.2060941461587,2.93026710869526,21.4628843057669));
#209572=CARTESIAN_POINT('Ctrl Pts',(35.3570972227599,2.92947913858711,21.0949455380242));
#209573=CARTESIAN_POINT('Ctrl Pts',(35.3758430567437,2.92932139186618,20.7952581432417));
#209574=CARTESIAN_POINT('Ctrl Pts',(35.3517376337786,2.92951448214495,20.6309610385888));
#209575=CARTESIAN_POINT('Ctrl Pts',(35.3452454286465,2.92956065773978,20.5969740560879));
#209576=CARTESIAN_POINT('Ctrl Pts',(34.3427895541711,2.72747804725583,21.5167100540457));
#209577=CARTESIAN_POINT('Ctrl Pts',(34.3708938911163,2.72786113250291,21.509243067265));
#209578=CARTESIAN_POINT('Ctrl Pts',(34.4732670663615,2.72925915456099,21.4753103359379));
#209579=CARTESIAN_POINT('Ctrl Pts',(34.633433779607,2.73153771318519,21.3783555120838));
#209580=CARTESIAN_POINT('Ctrl Pts',(34.7854049477641,2.73370948463594,21.1991245486477));
#209581=CARTESIAN_POINT('Ctrl Pts',(34.8726249031014,2.73501117714247,20.9820956051023));
#209582=CARTESIAN_POINT('Ctrl Pts',(34.8834222406747,2.7350842545242,20.806120071074));
#209583=CARTESIAN_POINT('Ctrl Pts',(34.8695163466168,2.73497535678274,20.7095271791405));
#209584=CARTESIAN_POINT('Ctrl Pts',(34.8657691998203,2.73493746522306,20.6895362380294));
#209585=CARTESIAN_POINT('Ctrl Pts',(34.2579387714241,3.0958220407733,21.151355733395));
#209586=CARTESIAN_POINT('Ctrl Pts',(34.2713024293882,3.09672417895257,21.1478314756471));
#209587=CARTESIAN_POINT('Ctrl Pts',(34.3199891478121,3.10001083220044,21.1317974066279));
#209588=CARTESIAN_POINT('Ctrl Pts',(34.3962093724237,3.10518913082959,21.085877003996));
#209589=CARTESIAN_POINT('Ctrl Pts',(34.4685833038996,3.11010198950285,21.00084604534));
#209590=CARTESIAN_POINT('Ctrl Pts',(34.5101416394334,3.11294465154901,20.8977936088991));
#209591=CARTESIAN_POINT('Ctrl Pts',(34.5152873907207,3.11325645109903,20.8142065828349));
#209592=CARTESIAN_POINT('Ctrl Pts',(34.5086609345987,3.11284810324111,20.7683298928959));
#209593=CARTESIAN_POINT('Ctrl Pts',(34.50687540749,3.11273419012522,20.7588355521261));
#209594=CARTESIAN_POINT('Ctrl Pts',(34.3028929399873,3.58269235346413,21.3444738619522));
#209595=CARTESIAN_POINT('Ctrl Pts',(34.3242596513055,3.58332515164406,21.3397754767419));
#209596=CARTESIAN_POINT('Ctrl Pts',(34.4025041902823,3.58562873464365,21.317501449493));
#209597=CARTESIAN_POINT('Ctrl Pts',(34.5273743819422,3.5892018436877,21.2485439280029));
#209598=CARTESIAN_POINT('Ctrl Pts',(34.6486007927395,3.59258397854532,21.11398469678));
#209599=CARTESIAN_POINT('Ctrl Pts',(34.7192556670961,3.59450756865741,20.9466040229209));
#209600=CARTESIAN_POINT('Ctrl Pts',(34.7280567202794,3.59476988666316,20.8094875264058));
#209601=CARTESIAN_POINT('Ctrl Pts',(34.7167605175207,3.59443605148726,20.7344328900692));
#209602=CARTESIAN_POINT('Ctrl Pts',(34.7137200650628,3.59434845892778,20.7189161883237));
#209603=CARTESIAN_POINT('',(35.1815792336964,2.89420947734385,20.8215160704288));
#209604=CARTESIAN_POINT('Origin',(35.1816611015358,3.3939844333193,20.8215144562548));
#209605=CARTESIAN_POINT('',(34.588438252249,2.89424433800491,21.7348393814883));
#209606=CARTESIAN_POINT('Ctrl Pts',(35.1815792493282,2.89422333601257,20.8215161932542));
#209607=CARTESIAN_POINT('Ctrl Pts',(35.1815463526413,2.89396457414809,20.9929068902768));
#209608=CARTESIAN_POINT('Ctrl Pts',(35.1360790989816,2.89400344688176,21.1757198453826));
#209609=CARTESIAN_POINT('Ctrl Pts',(34.9370827950204,2.89402465399901,21.5039381239691));
#209610=CARTESIAN_POINT('Ctrl Pts',(34.7824909373966,2.89404484481345,21.6482944260703));
#209611=CARTESIAN_POINT('Ctrl Pts',(34.5884383416384,2.89427245873989,21.734839366515));
#209612=CARTESIAN_POINT('Origin',(34.5885448150696,3.39408204662334,21.7349071343757));
#209613=CARTESIAN_POINT('Origin',(27.795376393923,3.39511793776182,24.7615182855998));
#209614=CARTESIAN_POINT('',(27.8393554790028,2.8950237230552,24.7417914740894));
#209615=CARTESIAN_POINT('Ctrl Pts',(34.5884382627162,2.89427245883246,21.7348394017132));
#209616=CARTESIAN_POINT('Ctrl Pts',(32.3387441290195,2.89440690099539,22.7371570768918));
#209617=CARTESIAN_POINT('Ctrl Pts',(30.0890498084182,2.8947499580643,23.7394742901401));
#209618=CARTESIAN_POINT('Ctrl Pts',(27.8393554693395,2.89499029960766,24.7417914704701));
#209619=CARTESIAN_POINT('Ctrl Pts',(27.8393554907921,2.8951104451468,24.7417914771716));
#209620=CARTESIAN_POINT('Ctrl Pts',(27.8285270440763,2.89511371652765,24.7178056177432));
#209621=CARTESIAN_POINT('Ctrl Pts',(27.8176974714609,2.89719869860781,24.6938181183895));
#209622=CARTESIAN_POINT('Ctrl Pts',(27.8070005635383,2.90134047256941,24.6701279678204));
#209623=CARTESIAN_POINT('Ctrl Pts',(27.7962183702121,2.90551526849087,24.6462489379914));
#209624=CARTESIAN_POINT('Ctrl Pts',(27.7855712087533,2.91177976906581,24.6226725379793));
#209625=CARTESIAN_POINT('Ctrl Pts',(27.7751926317741,2.92005550880515,24.5996975700414));
#209626=CARTESIAN_POINT('Ctrl Pts',(27.7648973965075,2.92826479296726,24.5769070949469));
#209627=CARTESIAN_POINT('Ctrl Pts',(27.754866666539,2.93845290603243,24.5547088960916));
#209628=CARTESIAN_POINT('Ctrl Pts',(27.7452239744611,2.95049348829185,24.533380038294));
#209629=CARTESIAN_POINT('Ctrl Pts',(27.7354641934893,2.96268027644969,24.5117921892991));
#209630=CARTESIAN_POINT('Ctrl Pts',(27.7261021704926,2.97676462843946,24.4910954338221));
#209631=CARTESIAN_POINT('Ctrl Pts',(27.7172554871065,2.99256714494892,24.4715545856138));
#209632=CARTESIAN_POINT('Ctrl Pts',(27.7084088037203,3.00836966145838,24.4520137374056));
#209633=CARTESIAN_POINT('Ctrl Pts',(27.7000776608701,3.02588999308588,24.4336292265655));
#209634=CARTESIAN_POINT('Ctrl Pts',(27.6923659041539,3.0449046921697,24.4166364857409));
#209635=CARTESIAN_POINT('Ctrl Pts',(27.6847435615722,3.06369892490296,24.3998407676269));
#209636=CARTESIAN_POINT('Ctrl Pts',(27.6777252460423,3.08395365579247,24.3844044330372));
#209637=CARTESIAN_POINT('Ctrl Pts',(27.6713976121726,3.10541695334017,24.3705203104098));
#209638=CARTESIAN_POINT('Ctrl Pts',(27.6650218054756,3.12704365283985,24.3565304867487));
#209639=CARTESIAN_POINT('Ctrl Pts',(27.6593473998182,3.14989696796763,24.3441169480317));
#209640=CARTESIAN_POINT('Ctrl Pts',(27.6544445981373,3.17368811680473,24.3334374957872));
#209641=CARTESIAN_POINT('Ctrl Pts',(27.6495785365087,3.19730098226277,24.3228380719954));
#209642=CARTESIAN_POINT('Ctrl Pts',(27.6454726379919,3.22183714792219,24.3139470142904));
#209643=CARTESIAN_POINT('Ctrl Pts',(27.6421756891225,3.24699106778887,24.3068761313093));
#209644=CARTESIAN_POINT('Ctrl Pts',(27.6388414009993,3.27242986577665,24.2997251677733));
#209645=CARTESIAN_POINT('Ctrl Pts',(27.6363346022927,3.29849996980272,24.294436082088));
#209646=CARTESIAN_POINT('Ctrl Pts',(27.6346838268087,3.32486933424433,24.2910776011677));
#209647=CARTESIAN_POINT('Ctrl Pts',(27.6330330513246,3.35123869868593,24.2877191202475));
#209648=CARTESIAN_POINT('Ctrl Pts',(27.6322383330835,3.37790674398243,24.2862913170857));
#209649=CARTESIAN_POINT('Ctrl Pts',(27.6323053526914,3.40453386084169,24.2868140146217));
#209650=CARTESIAN_POINT('Origin',(26.854435613616,3.39526142414641,25.2020984080351));
#209651=CARTESIAN_POINT('Ctrl Pts',(27.8393554532047,2.89499029961606,24.7417914780087));
#209652=CARTESIAN_POINT('Ctrl Pts',(27.5129828049154,2.89516021474183,24.8942825411336));
#209653=CARTESIAN_POINT('Ctrl Pts',(27.186610145181,2.89520998556001,25.0467735937228));
#209654=CARTESIAN_POINT('Ctrl Pts',(26.8602374468242,2.89515195830174,25.1992646223796));
#209655=CARTESIAN_POINT('Ctrl Pts',(16.5409753080503,-12.6912635828046,
24.9083206558377));
#209656=CARTESIAN_POINT('Ctrl Pts',(16.6213595416593,-12.8305713843147,
24.8776507260069));
#209657=CARTESIAN_POINT('Ctrl Pts',(16.7931166509382,-13.1282290784975,
24.8109569169998));
#209658=CARTESIAN_POINT('Ctrl Pts',(16.964638912697,-13.4254768234092,24.7418697097173));
#209659=CARTESIAN_POINT('Ctrl Pts',(17.0558673519291,-13.5835747588357,
24.7044190007539));
#209660=CARTESIAN_POINT('Ctrl Pts',(16.9366431955656,-12.4206439867666,
24.7164120145524));
#209661=CARTESIAN_POINT('Ctrl Pts',(17.0168122960437,-12.5595913526911,
24.685806800765));
#209662=CARTESIAN_POINT('Ctrl Pts',(17.1881099594842,-12.8564786759179,
24.6192550781678));
#209663=CARTESIAN_POINT('Ctrl Pts',(17.3591738593315,-13.1529566544978,
24.5503177924394));
#209664=CARTESIAN_POINT('Ctrl Pts',(17.4501586268267,-13.3106450508203,
24.5129490659643));
#209665=CARTESIAN_POINT('Ctrl Pts',(17.2883388754174,-12.2962844438715,
25.0734299734708));
#209666=CARTESIAN_POINT('Ctrl Pts',(17.368904492569,-12.4358959226657,25.0426654836609));
#209667=CARTESIAN_POINT('Ctrl Pts',(17.5410488821866,-12.734202544691,24.9757684375099));
#209668=CARTESIAN_POINT('Ctrl Pts',(17.7129573336879,-13.0320984396062,
24.9064755143371));
#209669=CARTESIAN_POINT('Ctrl Pts',(17.8043910312432,-13.1905411381982,
24.8689145472206));
#209670=CARTESIAN_POINT('Ctrl Pts',(17.1678203444241,-12.4696112652313,
25.544651859841));
#209671=CARTESIAN_POINT('Ctrl Pts',(17.2489113098628,-12.6101027509361,
25.5136980448462));
#209672=CARTESIAN_POINT('Ctrl Pts',(17.4221775822613,-12.9102901309258,
25.4463887475303));
#209673=CARTESIAN_POINT('Ctrl Pts',(17.5952051309307,-13.2100651008747,
25.3766676698459));
#209674=CARTESIAN_POINT('Ctrl Pts',(17.6872337214298,-13.3695074680639,
25.3388743208062));
#209675=CARTESIAN_POINT('',(17.6050797346437,-13.1562672718371,25.1961196630092));
#209676=CARTESIAN_POINT('Origin',(16.8266108101624,-11.8074450992324,19.0772348705416));
#209677=CARTESIAN_POINT('Ctrl Pts',(17.0860078044853,-13.2729583661648,
24.7181853835506));
#209678=CARTESIAN_POINT('Ctrl Pts',(17.1145228243666,-13.2563102439302,
24.7176865138099));
#209679=CARTESIAN_POINT('Ctrl Pts',(17.1435273197844,-13.2405762365599,
24.7203169496409));
#209680=CARTESIAN_POINT('Ctrl Pts',(17.2036864641811,-13.2103817235816,
24.7321530488819));
#209681=CARTESIAN_POINT('Ctrl Pts',(17.2346717807101,-13.1961754887115,
24.7417680588581));
#209682=CARTESIAN_POINT('Ctrl Pts',(17.320543830477,-13.1606144494336,24.7783751977858));
#209683=CARTESIAN_POINT('Ctrl Pts',(17.3731370753093,-13.1434286780754,
24.8128060021389));
#209684=CARTESIAN_POINT('Ctrl Pts',(17.4667117792771,-13.1224784079154,
24.8992192885056));
#209685=CARTESIAN_POINT('Ctrl Pts',(17.5068317665776,-13.11889374137,24.9503709494073));
#209686=CARTESIAN_POINT('Ctrl Pts',(17.5628229739356,-13.125050460969,25.0509090163441));
#209687=CARTESIAN_POINT('Ctrl Pts',(17.5817386414434,-13.1320848807326,
25.0977791374308));
#209688=CARTESIAN_POINT('Ctrl Pts',(17.5986614226602,-13.1470244286736,
25.1624370648284));
#209689=CARTESIAN_POINT('Ctrl Pts',(17.6022831976565,-13.15142894136,25.1792680659549));
#209690=CARTESIAN_POINT('Ctrl Pts',(17.6050797305813,-13.1562677997984,
25.1961195120802));
#209691=CARTESIAN_POINT('Origin',(9.22484344194103,-0.636703007222081,-49.0480677606707));
#209692=CARTESIAN_POINT('Origin',(12.7835426949859,-4.80769183229569,-29.4286226700918));
#209693=CARTESIAN_POINT('Ctrl Pts',(20.7212363733169,-19.9329854684271,
21.344482588003));
#209694=CARTESIAN_POINT('Ctrl Pts',(20.7254346137537,-19.9407948855028,
21.3425418053345));
#209695=CARTESIAN_POINT('Ctrl Pts',(20.7590100575587,-20.003225854806,21.3251290990907));
#209696=CARTESIAN_POINT('Ctrl Pts',(20.8185267240361,-20.1135448530229,
21.2652835131254));
#209697=CARTESIAN_POINT('Ctrl Pts',(20.8828711373968,-20.2326621743566,
21.1251485433607));
#209698=CARTESIAN_POINT('Ctrl Pts',(20.9199065657905,-20.3010823165192,
20.946083688889));
#209699=CARTESIAN_POINT('Ctrl Pts',(20.9233122097347,-20.3074361113693,
20.8044076259447));
#209700=CARTESIAN_POINT('Ctrl Pts',(20.9174796883699,-20.2965990002636,
20.7295373110563));
#209701=CARTESIAN_POINT('Ctrl Pts',(20.9164305432382,-20.2946494279135,
20.7183248196192));
#209702=CARTESIAN_POINT('Ctrl Pts',(21.1204931422906,-19.6507802746871,
21.1513651117437));
#209703=CARTESIAN_POINT('Ctrl Pts',(21.1229443294341,-19.6557654568593,
21.1499083378219));
#209704=CARTESIAN_POINT('Ctrl Pts',(21.142491609214,-19.6955443065144,21.1370905385083));
#209705=CARTESIAN_POINT('Ctrl Pts',(21.1763207000509,-19.7647036644352,
21.0966281188878));
#209706=CARTESIAN_POINT('Ctrl Pts',(21.2120182510754,-19.8375343883859,
21.0077339302218));
#209707=CARTESIAN_POINT('Ctrl Pts',(21.2321596213305,-19.8787194316097,
20.8974493815735));
#209708=CARTESIAN_POINT('Ctrl Pts',(21.2340578764906,-19.8824850726169,
20.8111127911921));
#209709=CARTESIAN_POINT('Ctrl Pts',(21.2308359255864,-19.8760102448455,
20.7653343607783));
#209710=CARTESIAN_POINT('Ctrl Pts',(21.2302557499313,-19.8748445532289,
20.7584734583085));
#209711=CARTESIAN_POINT('Ctrl Pts',(21.4818994039727,-19.5401514323791,
21.516731022782));
#209712=CARTESIAN_POINT('Ctrl Pts',(21.4875989437473,-19.5503213068693,
21.5136444384063));
#209713=CARTESIAN_POINT('Ctrl Pts',(21.5330475556343,-19.6314669853999,
21.4865010417331));
#209714=CARTESIAN_POINT('Ctrl Pts',(21.6116551133526,-19.7724841896525,
21.4010298759214));
#209715=CARTESIAN_POINT('Ctrl Pts',(21.6945083643052,-19.9208702758006,
21.2136321018401));
#209716=CARTESIAN_POINT('Ctrl Pts',(21.7412254557109,-20.0047416199203,
20.9813692151134));
#209717=CARTESIAN_POINT('Ctrl Pts',(21.745621995511,-20.0124043506469,20.7996068965404));
#209718=CARTESIAN_POINT('Ctrl Pts',(21.7381545901706,-19.9992237668278,
20.7032197090739));
#209719=CARTESIAN_POINT('Ctrl Pts',(21.7368099272948,-19.9968507348933,
20.6887736028925));
#209720=CARTESIAN_POINT('Ctrl Pts',(21.3571822979863,-19.7383182236331,
21.9873960811693));
#209721=CARTESIAN_POINT('Ctrl Pts',(21.3670964786335,-19.7552508459785,
21.98258741402));
#209722=CARTESIAN_POINT('Ctrl Pts',(21.4462490147399,-19.890472657687,21.9399667735901));
#209723=CARTESIAN_POINT('Ctrl Pts',(21.5845597879262,-20.1272357980423,
21.8009218717693));
#209724=CARTESIAN_POINT('Ctrl Pts',(21.731881389031,-20.3793035673098,21.4874557774259));
#209725=CARTESIAN_POINT('Ctrl Pts',(21.8156805937537,-20.5228363517838,
21.0937526192651));
#209726=CARTESIAN_POINT('Ctrl Pts',(21.8234823260996,-20.536047632919,20.7841613612958));
#209727=CARTESIAN_POINT('Ctrl Pts',(21.8101793215949,-20.5134107862,20.6202377116154));
#209728=CARTESIAN_POINT('Ctrl Pts',(21.8077849519561,-20.509336727651,20.5956779714758));
#209729=CARTESIAN_POINT('',(21.4604419302733,-19.8362673092953,21.7348364091555));
#209730=CARTESIAN_POINT('',(21.7569332176274,-20.3499970675406,20.8215021804309));
#209731=CARTESIAN_POINT('Ctrl Pts',(21.4604380857939,-19.8362695281793,
21.7348364094155));
#209732=CARTESIAN_POINT('Ctrl Pts',(21.557896336963,-20.0051110337745,21.6479321610924));
#209733=CARTESIAN_POINT('Ctrl Pts',(21.6351810960307,-20.1390611299161,
21.5028941830415));
#209734=CARTESIAN_POINT('Ctrl Pts',(21.7344146742575,-20.3110121600338,
21.1743684485728));
#209735=CARTESIAN_POINT('Ctrl Pts',(21.7569309114133,-20.3499635460869,
20.9919734709761));
#209736=CARTESIAN_POINT('Ctrl Pts',(21.7569332176274,-20.3499970675406,
20.8215021804309));
#209737=CARTESIAN_POINT('Origin',(21.3238722185745,-20.5999384400846,20.8215054085316));
#209738=CARTESIAN_POINT('',(21.0278547359105,-19.8572911087078,21.2903522704399));
#209739=CARTESIAN_POINT('Origin',(21.0275985404605,-20.0871902639338,21.7374957205267));
#209740=CARTESIAN_POINT('Origin',(21.0273947673844,-20.0861977810854,21.7348686013895));
#209741=CARTESIAN_POINT('Ctrl Pts',(39.0170292700827,2.87105016198566,23.2828220794431));
#209742=CARTESIAN_POINT('Ctrl Pts',(38.846067188008,2.88111947489227,23.089611470831));
#209743=CARTESIAN_POINT('Ctrl Pts',(38.509722947663,2.88494971412817,22.9990472250221));
#209744=CARTESIAN_POINT('Ctrl Pts',(38.1396742334515,2.91111874985702,22.8998029657959));
#209745=CARTESIAN_POINT('Ctrl Pts',(37.9354673414311,2.90203026185694,22.8172688097752));
#209746=CARTESIAN_POINT('Ctrl Pts',(37.8282910895692,2.8985682301554,22.7505514378495));
#209747=CARTESIAN_POINT('Ctrl Pts',(37.7689523621466,2.91093849893713,22.6970812292567));
#209748=CARTESIAN_POINT('Ctrl Pts',(38.9545906806091,2.89875318755179,23.3205569252513));
#209749=CARTESIAN_POINT('Ctrl Pts',(38.7954187810067,2.90606810653927,23.1428914408704));
#209750=CARTESIAN_POINT('Ctrl Pts',(38.4816725870077,2.90539985606742,23.0616736028929));
#209751=CARTESIAN_POINT('Ctrl Pts',(38.1363851060203,2.92626528888803,22.9728382990076));
#209752=CARTESIAN_POINT('Ctrl Pts',(37.9458392434441,2.91471920027064,22.8980231277195));
#209753=CARTESIAN_POINT('Ctrl Pts',(37.8461881885437,2.90939519055058,22.8369610211347));
#209754=CARTESIAN_POINT('Ctrl Pts',(37.7904464222896,2.92164224116576,22.7880762602918));
#209755=CARTESIAN_POINT('Ctrl Pts',(38.7997421039467,3.02224711803717,23.3962103006957));
#209756=CARTESIAN_POINT('Ctrl Pts',(38.6762510459718,3.0181605641144,23.2607613142628));
#209757=CARTESIAN_POINT('Ctrl Pts',(38.4280788954893,2.99916552295173,23.2047093373539));
#209758=CARTESIAN_POINT('Ctrl Pts',(38.1545018478759,2.99816986639357,23.1439601685463));
#209759=CARTESIAN_POINT('Ctrl Pts',(38.003754117359,2.9768261868567,23.0900582238402));
#209760=CARTESIAN_POINT('Ctrl Pts',(37.926741622091,2.96371046774127,23.0441414545938));
#209761=CARTESIAN_POINT('Ctrl Pts',(37.881010104662,2.97584218376471,23.0080252829761));
#209762=CARTESIAN_POINT('Ctrl Pts',(38.6364934462332,3.30287720838186,23.4314488420135));
#209763=CARTESIAN_POINT('Ctrl Pts',(38.5616701706371,3.28533482957837,23.3671102982879));
#209764=CARTESIAN_POINT('Ctrl Pts',(38.4076170057822,3.24333925491302,23.3524417971656));
#209765=CARTESIAN_POINT('Ctrl Pts',(38.2357484758973,3.21242260406194,23.3379224921118));
#209766=CARTESIAN_POINT('Ctrl Pts',(38.1414507917827,3.18139985283906,23.3188140021412));
#209767=CARTESIAN_POINT('Ctrl Pts',(38.0972314341745,3.15774583809045,23.2980007264316));
#209768=CARTESIAN_POINT('Ctrl Pts',(38.0634460140766,3.17293198623773,23.2837582587571));
#209769=CARTESIAN_POINT('Ctrl Pts',(38.474259304525,3.60882635497376,23.4661794762838));
#209770=CARTESIAN_POINT('Ctrl Pts',(38.4457471536449,3.59443392298203,23.4576803736169));
#209771=CARTESIAN_POINT('Ctrl Pts',(38.3840493541755,3.55783391109313,23.4666495141693));
#209772=CARTESIAN_POINT('Ctrl Pts',(38.3128436999804,3.52610338623904,23.4780226916443));
#209773=CARTESIAN_POINT('Ctrl Pts',(38.2742280612651,3.50342682604335,23.481605391711));
#209774=CARTESIAN_POINT('Ctrl Pts',(38.2603061656075,3.48216007879813,23.4792426534004));
#209775=CARTESIAN_POINT('Ctrl Pts',(38.240723855138,3.49903586811052,23.4810104527229));
#209776=CARTESIAN_POINT('Ctrl Pts',(38.3569865039817,3.80367545084766,23.504478371065));
#209777=CARTESIAN_POINT('Ctrl Pts',(38.3504109597414,3.79870530343595,23.5068004114396));
#209778=CARTESIAN_POINT('Ctrl Pts',(38.3347448170425,3.78415385655003,23.5123174582479));
#209779=CARTESIAN_POINT('Ctrl Pts',(38.3158150895922,3.77116655915955,23.5190095650522));
#209780=CARTESIAN_POINT('Ctrl Pts',(38.3057276425451,3.76297973910567,23.5225686241527));
#209781=CARTESIAN_POINT('Ctrl Pts',(38.3036081590951,3.75402160909587,23.5232758746611));
#209782=CARTESIAN_POINT('Ctrl Pts',(38.2964633221962,3.76265354438758,23.5258775597747));
#209783=CARTESIAN_POINT('Ctrl Pts',(38.2848782613494,3.88829460592703,23.5307215148701));
#209784=CARTESIAN_POINT('Ctrl Pts',(38.2848782613494,3.88829460592703,23.5307215148701));
#209785=CARTESIAN_POINT('Ctrl Pts',(38.2848782613494,3.88829460592703,23.5307215148701));
#209786=CARTESIAN_POINT('Ctrl Pts',(38.2848782613494,3.88829460592703,23.5307215148701));
#209787=CARTESIAN_POINT('Ctrl Pts',(38.2848782613494,3.88829460592703,23.5307215148701));
#209788=CARTESIAN_POINT('Ctrl Pts',(38.2848782613494,3.88829460592703,23.5307215148701));
#209789=CARTESIAN_POINT('Ctrl Pts',(38.2848782613494,3.88829460592703,23.5307215148701));
#209790=CARTESIAN_POINT('',(38.3485597622503,3.79072569862345,23.5059959495477));
#209791=CARTESIAN_POINT('Ctrl Pts',(37.8865405999419,2.91951996614835,22.8637470087628));
#209792=CARTESIAN_POINT('Ctrl Pts',(37.9462078044726,2.93421352716882,22.9500964567794));
#209793=CARTESIAN_POINT('Ctrl Pts',(37.9974754588704,2.96578535856227,23.037397153232));
#209794=CARTESIAN_POINT('Ctrl Pts',(38.1066279162128,3.05969569804276,23.1844166513822));
#209795=CARTESIAN_POINT('Ctrl Pts',(38.1572453533675,3.11323228927648,23.2420067476463));
#209796=CARTESIAN_POINT('Ctrl Pts',(38.276331030241,3.27260108208151,23.3645147086828));
#209797=CARTESIAN_POINT('Ctrl Pts',(38.3264573584049,3.37548598524478,23.4058175612434));
#209798=CARTESIAN_POINT('Ctrl Pts',(38.3733610909636,3.51305855433807,23.4473953671278));
#209799=CARTESIAN_POINT('Ctrl Pts',(38.3865350302862,3.57039752557938,23.4603954464441));
#209800=CARTESIAN_POINT('Ctrl Pts',(38.3871780773264,3.67999889806725,23.4831153493504));
#209801=CARTESIAN_POINT('Ctrl Pts',(38.3777219131169,3.72338767410199,23.4914637485382));
#209802=CARTESIAN_POINT('Ctrl Pts',(38.360081982962,3.76703720259627,23.5007748464741));
#209803=CARTESIAN_POINT('Ctrl Pts',(38.3569283365546,3.77405045044966,23.502302603523));
#209804=CARTESIAN_POINT('Ctrl Pts',(38.3518517159223,3.78414144691278,23.5045819397448));
#209805=CARTESIAN_POINT('Ctrl Pts',(38.350131506571,3.7873888483326,23.5053286081989));
#209806=CARTESIAN_POINT('Ctrl Pts',(38.3483429598512,3.79058264702515,23.5060808111366));
#209807=CARTESIAN_POINT('Ctrl Pts',(38.3483693295187,3.79059523546147,23.5060771396784));
#209808=CARTESIAN_POINT('Ctrl Pts',(38.3386870733796,3.80722801884482,23.5100666807651));
#209809=CARTESIAN_POINT('Ctrl Pts',(38.3286515202744,3.82364508175068,23.5140927717583));
#209810=CARTESIAN_POINT('Ctrl Pts',(38.3128860562595,3.84800786072006,23.52022762782));
#209811=CARTESIAN_POINT('Ctrl Pts',(38.307462346949,3.85615375958508,23.5223067508294));
#209812=CARTESIAN_POINT('Ctrl Pts',(38.2974200935939,3.87078334713294,23.5260948109249));
#209813=CARTESIAN_POINT('Ctrl Pts',(38.2928455600981,3.87728563481929,23.5277983509715));
#209814=CARTESIAN_POINT('Ctrl Pts',(38.2871006862364,3.88524361878666,23.5299089400481));
#209815=CARTESIAN_POINT('Ctrl Pts',(38.2859907766247,3.88677167387883,23.5303154071527));
#209816=CARTESIAN_POINT('Ctrl Pts',(38.2848782613494,3.88829460592703,23.5307215148701));
#209817=CARTESIAN_POINT('Ctrl Pts',(38.9905489611235,3.7722721281321,23.0815275169779));
#209818=CARTESIAN_POINT('Ctrl Pts',(38.9913136673609,3.81287332779095,23.0815274958651));
#209819=CARTESIAN_POINT('Ctrl Pts',(38.9920039964622,3.85347586016394,23.0815274719987));
#209820=CARTESIAN_POINT('Ctrl Pts',(38.9926199461116,3.89407958900009,23.081527445379));
#209821=CARTESIAN_POINT('Ctrl Pts',(38.7890642523801,3.77606711192101,23.2841111293134));
#209822=CARTESIAN_POINT('Ctrl Pts',(38.7898243243184,3.81642225881308,23.2841111083286));
#209823=CARTESIAN_POINT('Ctrl Pts',(38.7905104698642,3.8567787303424,23.2841110846069));
#209824=CARTESIAN_POINT('Ctrl Pts',(38.7911226867144,3.89713639108408,23.2841110581484));
#209825=CARTESIAN_POINT('Ctrl Pts',(38.5476665479209,3.78061381402659,23.4369413333056));
#209826=CARTESIAN_POINT('Ctrl Pts',(38.5484210674554,3.82067416241199,23.4369413124738));
#209827=CARTESIAN_POINT('Ctrl Pts',(38.549102200637,3.86073582575619,23.4369412889255));
#209828=CARTESIAN_POINT('Ctrl Pts',(38.5497099451799,3.90079866962665,23.4369412626603));
#209829=CARTESIAN_POINT('Ctrl Pts',(38.2783857860914,3.78568565174149,23.5324019480382));
#209830=CARTESIAN_POINT('Ctrl Pts',(38.2791341118183,3.82541714701929,23.5324019273776));
#209831=CARTESIAN_POINT('Ctrl Pts',(38.2798096536165,3.86514994646348,23.5324019040225));
#209832=CARTESIAN_POINT('Ctrl Pts',(38.2804124092193,3.90488391674168,23.5324018779728));
#209833=CARTESIAN_POINT('',(38.9890793504601,3.89341101103966,23.0850668174683));
#209834=CARTESIAN_POINT('Ctrl Pts',(38.9890793471839,3.89341101100831,23.0850668141917));
#209835=CARTESIAN_POINT('Ctrl Pts',(38.9467218848802,3.89339780928235,23.1274191606198));
#209836=CARTESIAN_POINT('Ctrl Pts',(38.9021342129426,3.89342100097159,23.1679877499195));
#209837=CARTESIAN_POINT('Ctrl Pts',(38.8582278230282,3.89343472336037,23.2096947842072));
#209838=CARTESIAN_POINT('',(38.9870317063433,3.77306073437154,23.085068307856));
#209839=CARTESIAN_POINT('Ctrl Pts',(38.3487765646491,3.79086875022199,23.5059110879589));
#209840=CARTESIAN_POINT('Ctrl Pts',(38.3840744681497,3.79046148421461,23.4918087899493));
#209841=CARTESIAN_POINT('Ctrl Pts',(38.4207648605855,3.78989356142971,23.4759207787575));
#209842=CARTESIAN_POINT('Ctrl Pts',(38.4585961234785,3.78916692735259,23.4579578506831));
#209843=CARTESIAN_POINT('Ctrl Pts',(38.4951230912727,3.78846534518208,23.4406142241401));
#209844=CARTESIAN_POINT('Ctrl Pts',(38.5327136557045,3.78761580525662,23.4213356608678));
#209845=CARTESIAN_POINT('Ctrl Pts',(38.5710939673388,3.7866222641971,23.3998650702996));
#209846=CARTESIAN_POINT('Ctrl Pts',(38.607395443566,3.78568253740446,23.3795574151528));
#209847=CARTESIAN_POINT('Ctrl Pts',(38.644403224015,3.78461399625825,23.3572882836755));
#209848=CARTESIAN_POINT('Ctrl Pts',(38.6818439890037,3.78342192274152,23.3328508045564));
#209849=CARTESIAN_POINT('Ctrl Pts',(38.696596980924,3.78295220341377,23.3232215693603));
#209850=CARTESIAN_POINT('Ctrl Pts',(38.71141476964,3.78246321497185,23.3132570865678));
#209851=CARTESIAN_POINT('Ctrl Pts',(38.7262771514617,3.78195525965356,23.302946922136));
#209852=CARTESIAN_POINT('Ctrl Pts',(38.7337083423726,3.78170128199441,23.2977918399201));
#209853=CARTESIAN_POINT('Ctrl Pts',(38.7411506820112,3.78144256260765,23.2925503379101));
#209854=CARTESIAN_POINT('Ctrl Pts',(38.7486014872882,3.78117914229881,23.2872212366015));
#209855=CARTESIAN_POINT('Ctrl Pts',(38.7528847413937,3.78102770952378,23.2841576892116));
#209856=CARTESIAN_POINT('Ctrl Pts',(38.7554617714803,3.7809361823332,23.2822937697603));
#209857=CARTESIAN_POINT('Ctrl Pts',(38.7576531191912,3.78085847644115,23.2807068980947));
#209858=CARTESIAN_POINT('Ctrl Pts',(38.7592736641874,3.78080101139628,23.2795333750957));
#209859=CARTESIAN_POINT('Ctrl Pts',(38.7606824210247,3.78075114512603,23.2785101476546));
#209860=CARTESIAN_POINT('Ctrl Pts',(38.7624060862812,3.78069058208313,23.2772538110455));
#209861=CARTESIAN_POINT('Ctrl Pts',(38.7744058698339,3.78026895531815,23.2685074681452));
#209862=CARTESIAN_POINT('Ctrl Pts',(38.7882142043092,3.77979295005221,23.2582328085377));
#209863=CARTESIAN_POINT('Ctrl Pts',(38.8037011220543,3.77926461989102,23.2462873171485));
#209864=CARTESIAN_POINT('Ctrl Pts',(38.8091449196927,3.77907890685689,23.242088364272));
#209865=CARTESIAN_POINT('Ctrl Pts',(38.8147957690568,3.77888674496931,23.2376826539223));
#209866=CARTESIAN_POINT('Ctrl Pts',(38.8206468379938,3.7786882785584,23.2330630314509));
#209867=CARTESIAN_POINT('Ctrl Pts',(38.8375208213857,3.77811591836961,23.219740434555));
#209868=CARTESIAN_POINT('Ctrl Pts',(38.8560700428819,3.77749146956733,23.2046352524423));
#209869=CARTESIAN_POINT('Ctrl Pts',(38.876078794756,3.77681761607898,23.1875731256536));
#209870=CARTESIAN_POINT('Ctrl Pts',(38.8959476400927,3.7761484743542,23.1706303018127));
#209871=CARTESIAN_POINT('Ctrl Pts',(38.917255937735,3.77543060427906,23.1517571133083));
#209872=CARTESIAN_POINT('Ctrl Pts',(38.9397450367122,3.77466883700578,23.1307642189445));
#209873=CARTESIAN_POINT('Ctrl Pts',(38.95499626837,3.77415223608877,23.1165276550237));
#209874=CARTESIAN_POINT('Ctrl Pts',(38.9707895699982,3.77361549241857,23.1013158415331));
#209875=CARTESIAN_POINT('Ctrl Pts',(38.9870307973025,3.77306073859343,23.0850673990748));
#209876=CARTESIAN_POINT('Origin',(5.74151139989524,4.39848094468118,23.0850668222634));
#209877=CARTESIAN_POINT('Ctrl Pts',(38.8606421503606,3.8757602488235,23.2132154141265));
#209878=CARTESIAN_POINT('Ctrl Pts',(38.866088856463,4.22085882364598,23.2132154143519));
#209879=CARTESIAN_POINT('Ctrl Pts',(38.8661414890508,4.56600037458102,23.2132154145688));
#209880=CARTESIAN_POINT('Ctrl Pts',(38.8608000352674,4.91110059455124,23.2132154147771));
#209881=CARTESIAN_POINT('Ctrl Pts',(38.6490740389718,3.87909943755758,23.4248098754528));
#209882=CARTESIAN_POINT('Ctrl Pts',(38.6544859510053,4.22199349034202,23.4248098756768));
#209883=CARTESIAN_POINT('Ctrl Pts',(38.6545382473711,4.56493024470404,23.4248098758923));
#209884=CARTESIAN_POINT('Ctrl Pts',(38.6492309152953,4.90782593212714,23.4248098760992));
#209885=CARTESIAN_POINT('Ctrl Pts',(38.3960233421264,3.88309334781198,23.5844777354247));
#209886=CARTESIAN_POINT('Ctrl Pts',(38.4013936379475,4.22335063348385,23.5844777356469));
#209887=CARTESIAN_POINT('Ctrl Pts',(38.4014455321679,4.56365029236864,23.5844777358609));
#209888=CARTESIAN_POINT('Ctrl Pts',(38.3961790121114,4.90390920010896,23.5844777360663));
#209889=CARTESIAN_POINT('Ctrl Pts',(38.1139741207689,3.88754494310433,23.6843419033286));
#209890=CARTESIAN_POINT('Ctrl Pts',(38.1192980313385,4.22486329946139,23.6843419035486));
#209891=CARTESIAN_POINT('Ctrl Pts',(38.1193494773292,4.56222366303692,23.6843419037607));
#209892=CARTESIAN_POINT('Ctrl Pts',(38.1141284461742,4.89954362745138,23.6843419039644));
#209893=CARTESIAN_POINT('Origin',(5.74151139989787,4.39848094473305,23.2132153591982));
#209894=CARTESIAN_POINT('Ctrl Pts',(38.9927731167221,4.89274135634673,23.0815266357344));
#209895=CARTESIAN_POINT('Ctrl Pts',(38.9921695434516,4.93334513776119,23.0815266497129));
#209896=CARTESIAN_POINT('Ctrl Pts',(38.9914915867735,4.97394774531983,23.0815266531894));
#209897=CARTESIAN_POINT('Ctrl Pts',(38.990739248963,5.01454904275747,23.081526646164));
#209898=CARTESIAN_POINT('Ctrl Pts',(38.7912746795262,4.88974602191362,23.2841107566718));
#209899=CARTESIAN_POINT('Ctrl Pts',(38.7906747638734,4.93010374686563,23.2841107705654));
#209900=CARTESIAN_POINT('Ctrl Pts',(38.7900009155718,4.97046030507477,23.2841107740209));
#209901=CARTESIAN_POINT('Ctrl Pts',(38.7892531368831,5.01081556110137,23.2841107670383));
#209902=CARTESIAN_POINT('Ctrl Pts',(38.5498604051904,4.88615735760959,23.4369413026751));
#209903=CARTESIAN_POINT('Ctrl Pts',(38.5492648719413,4.92622026804298,23.4369413164674));
#209904=CARTESIAN_POINT('Ctrl Pts',(38.548595946124,4.96628202025732,23.4369413198978));
#209905=CARTESIAN_POINT('Ctrl Pts',(38.5478536299834,5.00634247980202,23.4369413129659));
#209906=CARTESIAN_POINT('Ctrl Pts',(38.2805610999571,4.88215420341859,23.5324020432611));
#209907=CARTESIAN_POINT('Ctrl Pts',(38.2799704555021,4.92188823327027,23.5324020569402));
#209908=CARTESIAN_POINT('Ctrl Pts',(38.2793070209661,4.96162111441052,23.5324020603422));
#209909=CARTESIAN_POINT('Ctrl Pts',(38.2785707985757,5.00135271349336,23.5324020534674));
#209910=CARTESIAN_POINT('',(38.989231921818,4.89341099979782,23.0850667491303));
#209911=CARTESIAN_POINT('Ctrl Pts',(38.858346364908,4.89342732616009,23.2097227461686));
#209912=CARTESIAN_POINT('Ctrl Pts',(38.9022553487709,4.89342768791317,23.1680163435645));
#209913=CARTESIAN_POINT('Ctrl Pts',(38.946859535228,4.89343721367689,23.1274340843002));
#209914=CARTESIAN_POINT('Ctrl Pts',(38.9892319228936,4.89341099981431,23.085066754733));
#209915=CARTESIAN_POINT('',(38.987223179352,5.0137615709555,23.0850658673787));
#209916=CARTESIAN_POINT('Origin',(5.74151139989532,4.39848094468161,23.0850667444052));
#209917=CARTESIAN_POINT('',(38.3487463508843,4.99632655178416,23.5059989010899));
#209918=CARTESIAN_POINT('Ctrl Pts',(38.9872223528654,5.01376154735627,23.0850650537533));
#209919=CARTESIAN_POINT('Ctrl Pts',(38.9525766159144,5.01259387020364,23.1197258607026));
#209920=CARTESIAN_POINT('Ctrl Pts',(38.9156389695122,5.01134228455766,23.1539956610849));
#209921=CARTESIAN_POINT('Ctrl Pts',(38.8763545243724,5.01000643773233,23.1874989489311));
#209922=CARTESIAN_POINT('Ctrl Pts',(38.867879568875,5.00971825134314,23.1947267173902));
#209923=CARTESIAN_POINT('Ctrl Pts',(38.8592955636498,5.00942615131324,23.2019187261904));
#209924=CARTESIAN_POINT('Ctrl Pts',(38.8506022500766,5.00913014759519,23.2090710702884));
#209925=CARTESIAN_POINT('Ctrl Pts',(38.8261072868916,5.00829610426809,23.2292240768366));
#209926=CARTESIAN_POINT('Ctrl Pts',(38.8007445254984,5.00743101515869,23.2490617720942));
#209927=CARTESIAN_POINT('Ctrl Pts',(38.7745172439023,5.00653514399133,23.2684923990363));
#209928=CARTESIAN_POINT('Ctrl Pts',(38.7614036031042,5.00608720840764,23.2782077125073));
#209929=CARTESIAN_POINT('Ctrl Pts',(38.7477611687982,5.00562097315585,23.288046734726));
#209930=CARTESIAN_POINT('Ctrl Pts',(38.7340562858359,5.00515220011596,23.2976531537078));
#209931=CARTESIAN_POINT('Ctrl Pts',(38.7203514028736,5.00468342707606,23.3072595726896));
#209932=CARTESIAN_POINT('Ctrl Pts',(38.7065843457367,5.00421212890947,23.3166333200734));
#209933=CARTESIAN_POINT('Ctrl Pts',(38.6932560575351,5.00375566349105,23.3254680783303));
#209934=CARTESIAN_POINT('Ctrl Pts',(38.6486195829994,5.00222695952564,23.3550557084899));
#209935=CARTESIAN_POINT('Ctrl Pts',(38.6023857566803,5.0008941072863,23.3829765767377));
#209936=CARTESIAN_POINT('Ctrl Pts',(38.554763670229,4.99975768739436,23.4089981398636));
#209937=CARTESIAN_POINT('Ctrl Pts',(38.5073511894642,4.99862626938473,23.4349051706788));
#209938=CARTESIAN_POINT('Ctrl Pts',(38.4585630385194,4.99768957825137,23.4589291646705));
#209939=CARTESIAN_POINT('Ctrl Pts',(38.408641484147,4.9969498402042,23.480877717087));
#209940=CARTESIAN_POINT('Ctrl Pts',(38.3889269440626,4.99665770996975,23.4895454282961));
#209941=CARTESIAN_POINT('Ctrl Pts',(38.3690360072557,4.99639631193186,23.4978899070683));
#209942=CARTESIAN_POINT('Ctrl Pts',(38.3489849220119,4.99616584332216,23.5059011115669));
#209943=CARTESIAN_POINT('Ctrl Pts',(38.3485682385065,4.99644582457818,23.5060709438405));
#209944=CARTESIAN_POINT('Ctrl Pts',(38.338777447114,4.97963733487495,23.5101032230897));
#209945=CARTESIAN_POINT('Ctrl Pts',(38.3286258583177,4.96304952220382,23.5141728398945));
#209946=CARTESIAN_POINT('Ctrl Pts',(38.310366407142,4.93488424605843,23.521270528073));
#209947=CARTESIAN_POINT('Ctrl Pts',(38.3024578020432,4.92317607792032,23.5242793951731));
#209948=CARTESIAN_POINT('Ctrl Pts',(38.2924848130478,4.90906388174281,23.5279838219319));
#209949=CARTESIAN_POINT('Ctrl Pts',(38.2907198159374,4.90659062482308,23.5286361213991));
#209950=CARTESIAN_POINT('Ctrl Pts',(38.2885025781954,4.90351287242731,23.5294511525981));
#209951=CARTESIAN_POINT('Ctrl Pts',(38.2881578410251,4.90303516170968,23.5295777474052));
#209952=CARTESIAN_POINT('Ctrl Pts',(38.2876088241855,4.90227540435953,23.5297791538414));
#209953=CARTESIAN_POINT('Ctrl Pts',(38.2874228689807,4.90201825708041,23.5298473345404));
#209954=CARTESIAN_POINT('Ctrl Pts',(38.2869743293439,4.90139823445702,23.5300117021399));
#209955=CARTESIAN_POINT('Ctrl Pts',(38.2867516489485,4.90109058003824,23.5300932388823));
#209956=CARTESIAN_POINT('Ctrl Pts',(38.2864091120841,4.90061689192842,23.5302186066055));
#209957=CARTESIAN_POINT('Ctrl Pts',(38.2862231930025,4.90035963428426,23.5302866242789));
#209958=CARTESIAN_POINT('Ctrl Pts',(38.2859388276658,4.89996459510508,23.5303906169276));
#209959=CARTESIAN_POINT('Ctrl Pts',(38.2856850368214,4.89961140439078,23.5304833921505));
#209960=CARTESIAN_POINT('Ctrl Pts',(38.285511226792,4.89936165250327,23.530546935422));
#209961=CARTESIAN_POINT('Ctrl Pts',(38.2855056881078,4.8993536835745,23.5305489603365));
#209962=CARTESIAN_POINT('Ctrl Pts',(38.2853540328051,4.89913518793372,23.5306044055206));
#209963=CARTESIAN_POINT('Ctrl Pts',(38.2852477099952,4.89870098907297,23.5306448255779));
#209964=CARTESIAN_POINT('Ctrl Pts',(38.2850012170636,4.89869754895388,23.5307328847049));
#209965=CARTESIAN_POINT('Ctrl Pts',(37.756633620349,5.87532082633743,22.6745807221248));
#209966=CARTESIAN_POINT('Ctrl Pts',(37.8190765033967,5.8899731679054,22.7335709658819));
#209967=CARTESIAN_POINT('Ctrl Pts',(37.9309838091407,5.88706507044975,22.8044875256694));
#209968=CARTESIAN_POINT('Ctrl Pts',(38.1415153471998,5.87808273723084,22.8900451152249));
#209969=CARTESIAN_POINT('Ctrl Pts',(38.4872303973426,5.90226303803718,22.9836638429181));
#209970=CARTESIAN_POINT('Ctrl Pts',(38.7972091042034,5.90805754516794,23.0678580093404));
#209971=CARTESIAN_POINT('Ctrl Pts',(38.9639908925145,5.91587292661671,23.2163004819455));
#209972=CARTESIAN_POINT('Ctrl Pts',(37.7782797561737,5.86513890685112,22.7706044834616));
#209973=CARTESIAN_POINT('Ctrl Pts',(37.8369410111516,5.87980406034546,22.8244255820311));
#209974=CARTESIAN_POINT('Ctrl Pts',(37.9408617703931,5.87497086252156,22.8891992011487));
#209975=CARTESIAN_POINT('Ctrl Pts',(38.1370557109071,5.86350878607192,22.9665794204303));
#209976=CARTESIAN_POINT('Ctrl Pts',(38.4592062335583,5.8828683343134,23.0501840179232));
#209977=CARTESIAN_POINT('Ctrl Pts',(38.7479799187142,5.88458653223071,23.1254994495406));
#209978=CARTESIAN_POINT('Ctrl Pts',(38.9031735026402,5.88990800747865,23.2614192443854));
#209979=CARTESIAN_POINT('Ctrl Pts',(37.8715727958612,5.81114000256804,22.9977221063305));
#209980=CARTESIAN_POINT('Ctrl Pts',(37.9199744460354,5.82638914481109,23.0373103919175));
#209981=CARTESIAN_POINT('Ctrl Pts',(37.9999511861634,5.81316071383412,23.085940140006));
#209982=CARTESIAN_POINT('Ctrl Pts',(38.1546994323233,5.79144983032762,23.1415442879472));
#209983=CARTESIAN_POINT('Ctrl Pts',(38.4091741015855,5.79020370311255,23.1985905158203));
#209984=CARTESIAN_POINT('Ctrl Pts',(38.6369394433478,5.77467939441107,23.2504080740259));
#209985=CARTESIAN_POINT('Ctrl Pts',(38.757620167885,5.76931275493905,23.3529422938167));
#209986=CARTESIAN_POINT('Ctrl Pts',(38.0577435215493,5.61107247323136,23.2808733423177));
#209987=CARTESIAN_POINT('Ctrl Pts',(38.0945368706762,5.6311601160003,23.2961297407263));
#209988=CARTESIAN_POINT('Ctrl Pts',(38.1400671243996,5.60653065858205,23.3181644123253));
#209989=CARTESIAN_POINT('Ctrl Pts',(38.2364831274602,5.5748394713271,23.3377529269561));
#209990=CARTESIAN_POINT('Ctrl Pts',(38.3957178568914,5.54573645865489,23.3513531551095));
#209991=CARTESIAN_POINT('Ctrl Pts',(38.5366752484499,5.50858347268104,23.3647647393758));
#209992=CARTESIAN_POINT('Ctrl Pts',(38.610013915114,5.49055635370237,23.411522102253));
#209993=CARTESIAN_POINT('Ctrl Pts',(38.2372398262612,5.28439841463495,23.4813726561279));
#209994=CARTESIAN_POINT('Ctrl Pts',(38.2596042601037,5.30651455303499,23.4790194311529));
#209995=CARTESIAN_POINT('Ctrl Pts',(38.2737355555265,5.28413162770235,23.4816475612483));
#209996=CARTESIAN_POINT('Ctrl Pts',(38.3132258243198,5.26099191101252,23.4779839427824));
#209997=CARTESIAN_POINT('Ctrl Pts',(38.3792060074236,5.2313816834409,23.4674625880015));
#209998=CARTESIAN_POINT('Ctrl Pts',(38.4358326932539,5.19862120103284,23.4591700860508));
#209999=CARTESIAN_POINT('Ctrl Pts',(38.4642133178917,5.18355390015358,23.4638207949246));
#210000=CARTESIAN_POINT('Ctrl Pts',(38.2952089504455,5.02255013048966,23.5264046406135));
#210001=CARTESIAN_POINT('Ctrl Pts',(38.3036325299348,5.03372432214988,23.5233329370636));
#210002=CARTESIAN_POINT('Ctrl Pts',(38.305690026945,5.02424007745034,23.5226497486371));
#210003=CARTESIAN_POINT('Ctrl Pts',(38.3160115071835,5.01588463318058,23.5190070704343));
#210004=CARTESIAN_POINT('Ctrl Pts',(38.3335598581563,5.00377649599955,23.5128023479535));
#210005=CARTESIAN_POINT('Ctrl Pts',(38.3480047547961,4.99070953537128,23.5077119698404));
#210006=CARTESIAN_POINT('Ctrl Pts',(38.3547594500678,4.98523707086875,23.5053281129726));
#210007=CARTESIAN_POINT('Ctrl Pts',(38.2850323829017,4.89874219934251,23.5307215013417));
#210008=CARTESIAN_POINT('Ctrl Pts',(38.2850323829017,4.89874219934251,23.5307215013417));
#210009=CARTESIAN_POINT('Ctrl Pts',(38.2850323829017,4.89874219934251,23.5307215013417));
#210010=CARTESIAN_POINT('Ctrl Pts',(38.2850323829017,4.89874219934251,23.5307215013417));
#210011=CARTESIAN_POINT('Ctrl Pts',(38.2850323829017,4.89874219934251,23.5307215013417));
#210012=CARTESIAN_POINT('Ctrl Pts',(38.2850323829017,4.89874219934251,23.5307215013417));
#210013=CARTESIAN_POINT('Ctrl Pts',(38.2850323829017,4.89874219934251,23.5307215013417));
#210014=CARTESIAN_POINT('',(37.8797733892453,5.86938310192835,22.8493165421673));
#210015=CARTESIAN_POINT('Ctrl Pts',(38.3485416108588,4.99645847935214,23.506074668157));
#210016=CARTESIAN_POINT('Ctrl Pts',(38.3492752466058,4.99776803541511,23.5057662449361));
#210017=CARTESIAN_POINT('Ctrl Pts',(38.3499968750217,4.9990857163729,23.5054589834974));
#210018=CARTESIAN_POINT('Ctrl Pts',(38.3516438024103,5.00215948196882,23.5047484841258));
#210019=CARTESIAN_POINT('Ctrl Pts',(38.3525613483051,5.00392290910298,23.5043455526861));
#210020=CARTESIAN_POINT('Ctrl Pts',(38.3567015562017,5.01210811740862,23.5024936362424));
#210021=CARTESIAN_POINT('Ctrl Pts',(38.3596991880133,5.01869532095611,23.5010542079678));
#210022=CARTESIAN_POINT('Ctrl Pts',(38.3748075759708,5.05539895017492,23.4931983509945));
#210023=CARTESIAN_POINT('Ctrl Pts',(38.3871041264245,5.09907548026362,23.4847430749188));
#210024=CARTESIAN_POINT('Ctrl Pts',(38.3871036758156,5.21333131662985,23.461101081852));
#210025=CARTESIAN_POINT('Ctrl Pts',(38.3747072293458,5.26962340540251,23.448414760566));
#210026=CARTESIAN_POINT('Ctrl Pts',(38.3295810127866,5.4054903453536,23.4079805321825));
#210027=CARTESIAN_POINT('Ctrl Pts',(38.2802150360185,5.50878010379918,23.3675222163404));
#210028=CARTESIAN_POINT('Ctrl Pts',(38.1636752149453,5.66689517644008,23.2479800518313));
#210029=CARTESIAN_POINT('Ctrl Pts',(38.1111764769945,5.72461658383844,23.1896691465818));
#210030=CARTESIAN_POINT('Ctrl Pts',(37.9956832171302,5.82352871528316,23.0326207556844));
#210031=CARTESIAN_POINT('Ctrl Pts',(37.9436862352309,5.85611522303468,22.9421170560491));
#210032=CARTESIAN_POINT('Ctrl Pts',(37.8787805507774,5.86994459806021,22.8493652580973));
#210033=CARTESIAN_POINT('',(38.284322603013,5.1140976027888,23.5048030059038));
#210034=CARTESIAN_POINT('Ctrl Pts',(38.284322603013,5.11409760278881,23.5048030059039));
#210035=CARTESIAN_POINT('Ctrl Pts',(38.2806645501616,5.14061729147891,23.4997845636158));
#210036=CARTESIAN_POINT('Ctrl Pts',(38.2755815939059,5.16821881297933,23.4937693473664));
#210037=CARTESIAN_POINT('Ctrl Pts',(38.2623811969321,5.22522134266538,23.4792304437754));
#210038=CARTESIAN_POINT('Ctrl Pts',(38.2581271412693,5.24019417203164,23.4747584487545));
#210039=CARTESIAN_POINT('Ctrl Pts',(38.2414385680781,5.29807635164673,23.4565549345162));
#210040=CARTESIAN_POINT('Ctrl Pts',(38.2277701349509,5.33914199135396,23.4413666656138));
#210041=CARTESIAN_POINT('Ctrl Pts',(38.1945689901301,5.42421961396698,23.4027064081547));
#210042=CARTESIAN_POINT('Ctrl Pts',(38.1750322617678,5.46823727503451,23.3792231775682));
#210043=CARTESIAN_POINT('Ctrl Pts',(38.1464924600884,5.52324760238847,23.3434229953472));
#210044=CARTESIAN_POINT('Ctrl Pts',(38.1388293687247,5.53751653670716,23.3337131408107));
#210045=CARTESIAN_POINT('Ctrl Pts',(38.1245064616336,5.56317774713577,23.3150991367066));
#210046=CARTESIAN_POINT('Ctrl Pts',(38.117514676078,5.57524346914164,23.3058281956789));
#210047=CARTESIAN_POINT('Ctrl Pts',(38.0971316119006,5.60929202423736,23.2783565547315));
#210048=CARTESIAN_POINT('Ctrl Pts',(38.0843358841039,5.62912647590949,23.2605061544559));
#210049=CARTESIAN_POINT('Ctrl Pts',(38.0488689209349,5.68124792519455,23.2098611363629));
#210050=CARTESIAN_POINT('Ctrl Pts',(38.0291560171812,5.70621412452539,23.1800793200868));
#210051=CARTESIAN_POINT('Ctrl Pts',(38.0068225540348,5.73331454279469,23.1451218887683));
#210052=CARTESIAN_POINT('Ctrl Pts',(38.0005737390436,5.74061086103612,23.1350597843769));
#210053=CARTESIAN_POINT('Ctrl Pts',(37.993084265866,5.74933575449293,23.1226045360074));
#210054=CARTESIAN_POINT('Ctrl Pts',(37.9868012656261,5.75662800296897,23.1119304030915));
#210055=CARTESIAN_POINT('Ctrl Pts',(37.9772484450727,5.76759201080762,23.0949433024622));
#210056=CARTESIAN_POINT('Ctrl Pts',(37.9725755039594,5.77290714118305,23.0863301293932));
#210057=CARTESIAN_POINT('Ctrl Pts',(37.9314685376381,5.81922703880252,23.0077861284262));
#210058=CARTESIAN_POINT('Ctrl Pts',(37.9016833658472,5.84954697346603,22.9306837403307));
#210059=CARTESIAN_POINT('Ctrl Pts',(37.8797733892453,5.86938310192835,22.8493165421673));
#210060=CARTESIAN_POINT('Ctrl Pts',(38.2850108425144,4.89861403698337,23.5307298638919));
#210061=CARTESIAN_POINT('Ctrl Pts',(38.2844050478096,4.89861520844405,23.5309251804262));
#210062=CARTESIAN_POINT('Ctrl Pts',(38.2852089996754,4.89999914944633,23.5306508085903));
#210063=CARTESIAN_POINT('Ctrl Pts',(38.2854179443259,4.90115216333422,23.530567500751));
#210064=CARTESIAN_POINT('Ctrl Pts',(38.2855153163011,4.90167784268039,23.5305284090147));
#210065=CARTESIAN_POINT('Ctrl Pts',(38.2857533398471,4.90300437170646,23.5304309895033));
#210066=CARTESIAN_POINT('Ctrl Pts',(38.2858659872639,4.90364994788649,23.5303840278522));
#210067=CARTESIAN_POINT('Ctrl Pts',(38.2860170853435,4.90453435800347,23.5303199601765));
#210068=CARTESIAN_POINT('Ctrl Pts',(38.2860584429877,4.90477842251664,23.5303023065765));
#210069=CARTESIAN_POINT('Ctrl Pts',(38.2861313121941,4.90521166469932,23.5302709959969));
#210070=CARTESIAN_POINT('Ctrl Pts',(38.2861630590958,4.90540152144661,23.5302572841079));
#210071=CARTESIAN_POINT('Ctrl Pts',(38.2862242278166,4.90576935519385,23.5302307280551));
#210072=CARTESIAN_POINT('Ctrl Pts',(38.2862537162715,4.9059476081095,23.5302178633911));
#210073=CARTESIAN_POINT('Ctrl Pts',(38.2863161912077,4.90632714541249,23.5301904756408));
#210074=CARTESIAN_POINT('Ctrl Pts',(38.2863491878388,4.90652873958481,23.5301759306998));
#210075=CARTESIAN_POINT('Ctrl Pts',(38.2864306440711,4.90702911601289,23.5301398269136));
#210076=CARTESIAN_POINT('Ctrl Pts',(38.2864789676334,4.9073283830505,23.5301182321213));
#210077=CARTESIAN_POINT('Ctrl Pts',(38.2866636453091,4.90848100740536,23.5300350250938));
#210078=CARTESIAN_POINT('Ctrl Pts',(38.2867979953911,4.90933851786849,23.5299730430097));
#210079=CARTESIAN_POINT('Ctrl Pts',(38.2874341015454,4.91348409693288,23.5296725215781));
#210080=CARTESIAN_POINT('Ctrl Pts',(38.2879036129633,4.91680993588972,23.5294285872563));
#210081=CARTESIAN_POINT('Ctrl Pts',(38.2890317335387,4.9254379117221,23.528782047415));
#210082=CARTESIAN_POINT('Ctrl Pts',(38.289643433393,4.93079730587553,23.5283668425922));
#210083=CARTESIAN_POINT('Ctrl Pts',(38.2927474995824,4.96188890476773,23.5258508405005));
#210084=CARTESIAN_POINT('Ctrl Pts',(38.2936194633074,4.98813860458171,23.5232761027046));
#210085=CARTESIAN_POINT('Ctrl Pts',(38.29242216798,5.04780589739845,23.5160017221953));
#210086=CARTESIAN_POINT('Ctrl Pts',(38.2894318991528,5.08118443481984,23.51092244166));
#210087=CARTESIAN_POINT('Ctrl Pts',(38.2846490865587,5.11412830119492,23.5047207894872));
#210088=CARTESIAN_POINT('Ctrl Pts',(17.0536710449313,22.3637852358307,24.7075684188667));
#210089=CARTESIAN_POINT('Ctrl Pts',(16.9907446396303,22.2548111872352,24.7333597736055));
#210090=CARTESIAN_POINT('Ctrl Pts',(16.8577102987197,22.024425557031,24.78717755561));
#210091=CARTESIAN_POINT('Ctrl Pts',(16.6884830520058,21.731359728159,24.8537358653978));
#210092=CARTESIAN_POINT('Ctrl Pts',(16.5821944285984,21.5472891164049,24.8945896912943));
#210093=CARTESIAN_POINT('Ctrl Pts',(16.5461044157509,21.4847883013324,24.9083520932248));
#210094=CARTESIAN_POINT('Ctrl Pts',(17.4478987781081,22.0907702942104,24.5160919794171));
#210095=CARTESIAN_POINT('Ctrl Pts',(17.3851404512532,21.9820785271051,24.5418269013632));
#210096=CARTESIAN_POINT('Ctrl Pts',(17.2524615699935,21.7522895540048,24.5955276341782));
#210097=CARTESIAN_POINT('Ctrl Pts',(17.0836868286719,21.4599823678468,24.66194316683));
#210098=CARTESIAN_POINT('Ctrl Pts',(16.9776825974031,21.2763880687541,24.7027104118418));
#210099=CARTESIAN_POINT('Ctrl Pts',(16.9416891709833,21.2140489624144,24.716443773584));
#210100=CARTESIAN_POINT('Ctrl Pts',(17.8020564129177,21.9704948008142,24.8720724082576));
#210101=CARTESIAN_POINT('Ctrl Pts',(17.7389884242776,21.8612831163691,24.8979397424036));
#210102=CARTESIAN_POINT('Ctrl Pts',(17.6056546114168,21.6303951248499,24.9519173089181));
#210103=CARTESIAN_POINT('Ctrl Pts',(17.4360459996368,21.3366903423504,25.0186767179745));
#210104=CARTESIAN_POINT('Ctrl Pts',(17.3295176242815,21.1522184611245,25.0596558392413));
#210105=CARTESIAN_POINT('Ctrl Pts',(17.2933461778018,21.0895813982077,25.07346067376));
#210106=CARTESIAN_POINT('Ctrl Pts',(17.6849050537335,22.1494118190759,25.3420512910899));
#210107=CARTESIAN_POINT('Ctrl Pts',(17.6214267216618,22.0395110974667,25.3680786497887));
#210108=CARTESIAN_POINT('Ctrl Pts',(17.4872250614877,21.8071666251127,25.4223898483409));
#210109=CARTESIAN_POINT('Ctrl Pts',(17.3165115630336,21.5116097833005,25.4895610678766));
#210110=CARTESIAN_POINT('Ctrl Pts',(17.2092887295412,21.3259750116291,25.5307925322224));
#210111=CARTESIAN_POINT('Ctrl Pts',(17.1728814224896,21.2629431400582,25.5446823199954));
#210112=CARTESIAN_POINT('',(17.6027008145978,21.9362222954432,25.1992656262618));
#210113=CARTESIAN_POINT('Ctrl Pts',(17.0838305951181,22.0536675764692,24.7212661451625));
#210114=CARTESIAN_POINT('Ctrl Pts',(17.1002948934778,22.0440417644688,24.7209743129025));
#210115=CARTESIAN_POINT('Ctrl Pts',(17.117426963619,22.0344537191334,24.7217087938851));
#210116=CARTESIAN_POINT('Ctrl Pts',(17.1350849044055,22.0250366565721,24.7236405293874));
#210117=CARTESIAN_POINT('Ctrl Pts',(17.1531398567353,22.0154078658944,24.7256156969807));
#210118=CARTESIAN_POINT('Ctrl Pts',(17.1717446228834,22.005958268573,24.728843401064));
#210119=CARTESIAN_POINT('Ctrl Pts',(17.1907025905874,21.9968373835458,24.7334714762092));
#210120=CARTESIAN_POINT('Ctrl Pts',(17.2096605582915,21.9877164985185,24.7380995513545));
#210121=CARTESIAN_POINT('Ctrl Pts',(17.2289713624325,21.9789248947384,24.7441286611336));
#210122=CARTESIAN_POINT('Ctrl Pts',(17.2483967185476,21.9706114587575,24.7516608666353));
#210123=CARTESIAN_POINT('Ctrl Pts',(17.2654830837694,21.9632990366544,24.7582861255684));
#210124=CARTESIAN_POINT('Ctrl Pts',(17.2826495332685,21.9563646303095,24.7660696181576));
#210125=CARTESIAN_POINT('Ctrl Pts',(17.2996979438852,21.9499287085919,24.775015418083));
#210126=CARTESIAN_POINT('Ctrl Pts',(17.3115097436927,21.9454696525184,24.7812134150818));
#210127=CARTESIAN_POINT('Ctrl Pts',(17.3232644824056,21.9412495910834,24.7879683830629));
#210128=CARTESIAN_POINT('Ctrl Pts',(17.3348935761363,21.9373029518554,24.7952683474978));
#210129=CARTESIAN_POINT('Ctrl Pts',(17.349100475067,21.9324814665422,24.8041864850006));
#210130=CARTESIAN_POINT('Ctrl Pts',(17.3631191714764,21.9280703275071,24.8139174066839));
#210131=CARTESIAN_POINT('Ctrl Pts',(17.3768246553523,21.9241294102864,24.8244085323977));
#210132=CARTESIAN_POINT('Ctrl Pts',(17.3836773972902,21.922158951676,24.8296540952545));
#210133=CARTESIAN_POINT('Ctrl Pts',(17.3904518861205,21.920305909112,24.8350892333532));
#210134=CARTESIAN_POINT('Ctrl Pts',(17.3971331009988,21.9185767834041,24.8407046165266));
#210135=CARTESIAN_POINT('Ctrl Pts',(17.4000539482071,21.9178208562129,24.8431595108183));
#210136=CARTESIAN_POINT('Ctrl Pts',(17.4032617146073,21.9170102870077,24.8459106981855));
#210137=CARTESIAN_POINT('Ctrl Pts',(17.4063514629805,21.916253984807,24.848620070795));
#210138=CARTESIAN_POINT('Ctrl Pts',(17.4096669696044,21.9154424219697,24.8515274087877));
#210139=CARTESIAN_POINT('Ctrl Pts',(17.4128463903082,21.9146933622565,24.8543864233224));
#210140=CARTESIAN_POINT('Ctrl Pts',(17.4154177721554,21.9141020549554,24.8567368670334));
#210141=CARTESIAN_POINT('Ctrl Pts',(17.4159314335577,21.9139839349112,24.8572063936476));
#210142=CARTESIAN_POINT('Ctrl Pts',(17.4164209127436,21.9138720039902,24.8576555167327));
#210143=CARTESIAN_POINT('Ctrl Pts',(17.4168825512435,21.9137668889272,24.8580804328156));
#210144=CARTESIAN_POINT('Ctrl Pts',(17.4275602470932,21.9113355781249,24.8679087393718));
#210145=CARTESIAN_POINT('Ctrl Pts',(17.4386190659932,21.9091023214782,24.8788155215239));
#210146=CARTESIAN_POINT('Ctrl Pts',(17.4498337605324,21.9072226880957,24.8908878022111));
#210147=CARTESIAN_POINT('Ctrl Pts',(17.4593148254778,21.9056336188517,24.901093882888));
#210148=CARTESIAN_POINT('Ctrl Pts',(17.4689066005747,21.9042976563627,24.912132900956));
#210149=CARTESIAN_POINT('Ctrl Pts',(17.4784516853293,21.9033103084558,24.9240374372834));
#210150=CARTESIAN_POINT('Ctrl Pts',(17.4888694379488,21.902232691388,24.9370303564348));
#210151=CARTESIAN_POINT('Ctrl Pts',(17.4992288171816,21.901573301518,24.9510512349859));
#210152=CARTESIAN_POINT('Ctrl Pts',(17.509293917403,21.901462521372,24.9660733168558));
#210153=CARTESIAN_POINT('Ctrl Pts',(17.5143264675137,21.9014071312991,24.9735843577907));
#210154=CARTESIAN_POINT('Ctrl Pts',(17.5192850870509,21.9014888539076,24.981344635726));
#210155=CARTESIAN_POINT('Ctrl Pts',(17.5241389243514,21.9017231731246,24.9893439011396));
#210156=CARTESIAN_POINT('Ctrl Pts',(17.5265658430016,21.9018403327332,24.9933435338465));
#210157=CARTESIAN_POINT('Ctrl Pts',(17.5289665887745,21.9019956217855,24.9974029011762));
#210158=CARTESIAN_POINT('Ctrl Pts',(17.5313372557181,21.9021908856876,25.0015201873496));
#210159=CARTESIAN_POINT('Ctrl Pts',(17.53252258919,21.9022885176386,25.0035788304363));
#210160=CARTESIAN_POINT('Ctrl Pts',(17.5337004048932,21.9023961415858,25.0056519521277));
#210161=CARTESIAN_POINT('Ctrl Pts',(17.534870221187,21.9025139793981,25.0077393060428));
#210162=CARTESIAN_POINT('Ctrl Pts',(17.5355730677971,21.9025847784693,25.0089934257121));
#210163=CARTESIAN_POINT('Ctrl Pts',(17.5359329962037,21.9026231705121,25.0096403952364));
#210164=CARTESIAN_POINT('Ctrl Pts',(17.536564742437,21.9026926077018,25.0107828038541));
#210165=CARTESIAN_POINT('Ctrl Pts',(17.5369844731925,21.9027387416122,25.0115418175322));
#210166=CARTESIAN_POINT('Ctrl Pts',(17.5375242095082,21.9027985736531,25.0125195389113));
#210167=CARTESIAN_POINT('Ctrl Pts',(17.5383551954367,21.9028983499365,25.01404380646));
#210168=CARTESIAN_POINT('Ctrl Pts',(17.5454841018101,21.9037543160348,25.0271202741478));
#210169=CARTESIAN_POINT('Ctrl Pts',(17.5516817917209,21.9049283095477,25.0396202325028));
#210170=CARTESIAN_POINT('Ctrl Pts',(17.5571117912167,21.906287289971,25.0514554638423));
#210171=CARTESIAN_POINT('Ctrl Pts',(17.5628516684759,21.9077238243268,25.0639661050081));
#210172=CARTESIAN_POINT('Ctrl Pts',(17.5677343999427,21.9093669306655,25.0757344549967));
#210173=CARTESIAN_POINT('Ctrl Pts',(17.5719388111548,21.91109273831,25.0867026398607));
#210174=CARTESIAN_POINT('Ctrl Pts',(17.576274774702,21.9128725449604,25.0980140095981));
#210175=CARTESIAN_POINT('Ctrl Pts',(17.5798897759953,21.9147404184475,25.1084750636189));
#210176=CARTESIAN_POINT('Ctrl Pts',(17.5829562227699,21.9165948906063,25.1180606648653));
#210177=CARTESIAN_POINT('Ctrl Pts',(17.5861600785901,21.9185324626095,25.1280758017982));
#210178=CARTESIAN_POINT('Ctrl Pts',(17.5887655046294,21.9204555297298,25.1371359151496));
#210179=CARTESIAN_POINT('Ctrl Pts',(17.5909367509845,21.9222835969308,25.1452429634657));
#210180=CARTESIAN_POINT('Ctrl Pts',(17.5916725381388,21.9229030882938,25.1479902620378));
#210181=CARTESIAN_POINT('Ctrl Pts',(17.5923581757758,21.9235119485852,25.1506283191174));
#210182=CARTESIAN_POINT('Ctrl Pts',(17.592999166115,21.9241078603313,25.1531577690911));
#210183=CARTESIAN_POINT('Ctrl Pts',(17.5950551329837,21.9260192382907,25.161270941823));
#210184=CARTESIAN_POINT('Ctrl Pts',(17.5966518491472,21.9277864591688,25.1682890455384));
#210185=CARTESIAN_POINT('Ctrl Pts',(17.5979225549805,21.9293320778132,25.1742262012824));
#210186=CARTESIAN_POINT('Ctrl Pts',(17.5992168894946,21.9309064371217,25.1802737579972));
#210187=CARTESIAN_POINT('Ctrl Pts',(17.6001730552892,21.9322511338697,25.1852003542896));
#210188=CARTESIAN_POINT('Ctrl Pts',(17.6008882042996,21.933315999658,25.1890328881827));
#210189=CARTESIAN_POINT('Ctrl Pts',(17.6016237996006,21.9344113102279,25.1929749951867));
#210190=CARTESIAN_POINT('Ctrl Pts',(17.6021044396589,21.9352107386406,25.1957599599106));
#210191=CARTESIAN_POINT('Ctrl Pts',(17.6023890716586,21.9356895612574,25.1974223449766));
#210192=CARTESIAN_POINT('Ctrl Pts',(17.602581303257,21.9360129431578,25.1985450681374));
#210193=CARTESIAN_POINT('Ctrl Pts',(17.6026831441548,21.9361907010066,25.199155833996));
#210194=CARTESIAN_POINT('Ctrl Pts',(17.6027012629355,21.9362220364673,25.199265626187));
#210195=CARTESIAN_POINT('Origin',(16.650164475296,20.286962364988,17.3119349678186));
#210196=CARTESIAN_POINT('Origin',(9.2262897849605,9.43243204958335,-49.04877997714));
#210197=CARTESIAN_POINT('',(22.9362277642133,31.1709274743889,22.7471964469492));
#210198=CARTESIAN_POINT('Origin',(12.8251971755086,13.6698846020678,-29.172024617782));
#210199=CARTESIAN_POINT('',(22.9496067046112,31.2069389409724,22.8533145791808));
#210200=CARTESIAN_POINT('Ctrl Pts',(22.9362240019812,31.1709296564007,22.7471964691661));
#210201=CARTESIAN_POINT('Ctrl Pts',(22.942665253962,31.1816768943378,22.7824346252822));
#210202=CARTESIAN_POINT('Ctrl Pts',(22.9473666761963,31.1935967392989,22.8178650217097));
#210203=CARTESIAN_POINT('Ctrl Pts',(22.9496067046112,31.2069389409724,22.8533145791808));
#210204=CARTESIAN_POINT('Origin',(22.0776081791812,31.6679575486295,22.750313339283));
#210205=CARTESIAN_POINT('Ctrl Pts',(21.364667554568,28.5306952721504,21.9873674565714));
#210206=CARTESIAN_POINT('Ctrl Pts',(21.3885630489916,28.5715223812093,21.9757312714375));
#210207=CARTESIAN_POINT('Ctrl Pts',(21.4758029635461,28.7205868781078,21.9219619674122));
#210208=CARTESIAN_POINT('Ctrl Pts',(21.6134205348093,28.9558886993224,21.7632020252431));
#210209=CARTESIAN_POINT('Ctrl Pts',(21.7453132642067,29.1814512024479,21.4628843061362));
#210210=CARTESIAN_POINT('Ctrl Pts',(21.821497205098,29.311829718431,21.0949455379679));
#210211=CARTESIAN_POINT('Ctrl Pts',(21.8310067350835,29.3279852131761,20.7952581419918));
#210212=CARTESIAN_POINT('Ctrl Pts',(21.8187868020844,29.3072058495774,20.6309610361801));
#210213=CARTESIAN_POINT('Ctrl Pts',(21.8155007095359,29.3016065226537,20.5969740524522));
#210214=CARTESIAN_POINT('Ctrl Pts',(21.4892814474115,28.3324129639519,21.5167100540334));
#210215=CARTESIAN_POINT('Ctrl Pts',(21.503001854282,28.3569435766378,21.509243067208));
#210216=CARTESIAN_POINT('Ctrl Pts',(21.5529777188977,28.4463003577875,21.475310336022));
#210217=CARTESIAN_POINT('Ctrl Pts',(21.6310877861812,28.5861480797377,21.3783555123034));
#210218=CARTESIAN_POINT('Ctrl Pts',(21.7051925608098,28.7188448581735,21.199124548763));
#210219=CARTESIAN_POINT('Ctrl Pts',(21.7476752401658,28.7950304006857,20.9820956052054));
#210220=CARTESIAN_POINT('Ctrl Pts',(21.753010622278,28.8044177087158,20.8061200703592));
#210221=CARTESIAN_POINT('Ctrl Pts',(21.7461519832217,28.7923204009724,20.7095271779356));
#210222=CARTESIAN_POINT('Ctrl Pts',(21.7443112251777,28.7890563313617,20.6895362360447));
#210223=CARTESIAN_POINT('Ctrl Pts',(21.1278608002128,28.4431020272352,21.1513557334771));
#210224=CARTESIAN_POINT('Ctrl Pts',(21.1337613543601,28.4551263636963,21.1478314756335));
#210225=CARTESIAN_POINT('Ctrl Pts',(21.1552583889292,28.4989336255445,21.1317974067186));
#210226=CARTESIAN_POINT('Ctrl Pts',(21.1888839627871,28.5675314252151,21.0858770041697));
#210227=CARTESIAN_POINT('Ctrl Pts',(21.2208162685353,28.6326655182302,21.0008460454917));
#210228=CARTESIAN_POINT('Ctrl Pts',(21.239133618192,28.670077423543,20.8977936089051));
#210229=CARTESIAN_POINT('Ctrl Pts',(21.2414364680059,28.6746896742588,20.8142065825866));
#210230=CARTESIAN_POINT('Ctrl Pts',(21.2384768793613,28.6687468219277,20.7683298920588));
#210231=CARTESIAN_POINT('Ctrl Pts',(21.2376827667045,28.6671435535726,20.7588355509026));
#210232=CARTESIAN_POINT('Ctrl Pts',(20.728695825677,28.7254686354312,21.3444738620358));
#210233=CARTESIAN_POINT('Ctrl Pts',(20.7388311618042,28.744289149404,21.3397754767863));
#210234=CARTESIAN_POINT('Ctrl Pts',(20.7759584695839,28.8132026995724,21.3175014495597));
#210235=CARTESIAN_POINT('Ctrl Pts',(20.8352991622762,28.9231300120844,21.2485439282032));
#210236=CARTESIAN_POINT('Ctrl Pts',(20.8929833530747,29.0298062307325,21.113984696988));
#210237=CARTESIAN_POINT('Ctrl Pts',(20.9266449128752,29.0919569418404,20.9466040231207));
#210238=CARTESIAN_POINT('Ctrl Pts',(20.9308182652804,29.099710037155,20.8094875257853));
#210239=CARTESIAN_POINT('Ctrl Pts',(20.925459273389,29.0897603213601,20.7344328888575));
#210240=CARTESIAN_POINT('Ctrl Pts',(20.9240149043365,29.0870834155056,20.7189161866357));
#210241=CARTESIAN_POINT('',(21.7644775354262,29.142075845313,20.821516355941));
#210242=CARTESIAN_POINT('Origin',(21.3315044900568,29.3921332531625,20.8215140988579));
#210243=CARTESIAN_POINT('',(21.4678290261172,28.6284456181335,21.7348401329581));
#210244=CARTESIAN_POINT('Ctrl Pts',(21.7644775354262,29.142075845313,20.821516355941));
#210245=CARTESIAN_POINT('Ctrl Pts',(21.764478314444,29.1420410082831,20.9925111546666));
#210246=CARTESIAN_POINT('Ctrl Pts',(21.7418137190294,29.1028625109359,21.1751546763977));
#210247=CARTESIAN_POINT('Ctrl Pts',(21.6423932631028,28.9307034758478,21.5034900373301));
#210248=CARTESIAN_POINT('Ctrl Pts',(21.5650583700312,28.7967959136908,21.648130719876));
#210249=CARTESIAN_POINT('Ctrl Pts',(21.4678290261172,28.6284456181335,21.7348401329581));
#210250=CARTESIAN_POINT('Origin',(21.0348600034318,28.8785399328737,21.7349098770197));
#210251=CARTESIAN_POINT('Origin',(17.6373863836594,22.9960147888225,24.7615141670413));
#210252=CARTESIAN_POINT('',(18.0923931497597,22.7840895325595,24.7417911860131));
#210253=CARTESIAN_POINT('',(21.4678290261172,28.6284456181335,21.7348401329581));
#210254=CARTESIAN_POINT('Ctrl Pts',(18.0923909379544,22.7840908101933,24.7417911863838));
#210255=CARTESIAN_POINT('Ctrl Pts',(18.0869619862266,22.7746941358314,24.7177520791021));
#210256=CARTESIAN_POINT('Ctrl Pts',(18.0797221755565,22.7663428141172,24.6937134729331));
#210257=CARTESIAN_POINT('Ctrl Pts',(18.0707612036705,22.7591401608722,24.6699755717982));
#210258=CARTESIAN_POINT('Ctrl Pts',(18.0617512003709,22.7518980971398,24.6461077848804));
#210259=CARTESIAN_POINT('Ctrl Pts',(18.0510013024081,22.7458174917382,24.6225445100386));
#210260=CARTESIAN_POINT('Ctrl Pts',(18.038646329525,22.7409740795503,24.5995833436563));
#210261=CARTESIAN_POINT('Ctrl Pts',(18.026357888829,22.7361567493949,24.576745824378));
#210262=CARTESIAN_POINT('Ctrl Pts',(18.0124819092669,22.7325634028485,24.5545044096192));
#210263=CARTESIAN_POINT('Ctrl Pts',(17.9971906096128,22.7302377649166,24.5331371964581));
#210264=CARTESIAN_POINT('Ctrl Pts',(17.9817751245188,22.7278932397498,24.511596453458));
#210265=CARTESIAN_POINT('Ctrl Pts',(17.9649215186036,22.7268371971447,24.490944654177));
#210266=CARTESIAN_POINT('Ctrl Pts',(17.9468423447876,22.7270816033607,24.4714445243096));
#210267=CARTESIAN_POINT('Ctrl Pts',(17.9287631709717,22.7273260095767,24.4519443944422));
#210268=CARTESIAN_POINT('Ctrl Pts',(17.9094588196146,22.7288708646323,24.4335963518231));
#210269=CARTESIAN_POINT('Ctrl Pts',(17.8891726678446,22.7316947497259,24.4166342455109));
#210270=CARTESIAN_POINT('Ctrl Pts',(17.8690865220471,22.734490793468,24.3998393726202));
#210271=CARTESIAN_POINT('Ctrl Pts',(17.8480377118651,22.7385400384425,24.384403757488));
#210272=CARTESIAN_POINT('Ctrl Pts',(17.8262882848692,22.7437925266643,24.370519661746));
#210273=CARTESIAN_POINT('Ctrl Pts',(17.8043716833163,22.7490853875538,24.3565288474428));
#210274=CARTESIAN_POINT('Ctrl Pts',(17.7817441009591,22.7555999898073,24.3441138446444));
#210275=CARTESIAN_POINT('Ctrl Pts',(17.7586913395607,22.7632537079362,24.333431902701));
#210276=CARTESIAN_POINT('Ctrl Pts',(17.7358126795361,22.7708496228883,24.3228306339895));
#210277=CARTESIAN_POINT('Ctrl Pts',(17.7125157382115,22.7795673164494,24.3139365188953));
#210278=CARTESIAN_POINT('Ctrl Pts',(17.6890900534005,22.7892972288837,24.3068607915258));
#210279=CARTESIAN_POINT('Ctrl Pts',(17.6653969724285,22.7991382049327,24.2997042971542));
#210280=CARTESIAN_POINT('Ctrl Pts',(17.6415726990641,22.8100144776761,24.2944081817925));
#210281=CARTESIAN_POINT('Ctrl Pts',(17.6179196779394,22.8217856992446,24.291040590016));
#210282=CARTESIAN_POINT('Ctrl Pts',(17.5942666568148,22.8335569208132,24.2876729982396));
#210283=CARTESIAN_POINT('Ctrl Pts',(17.5707854071791,22.8462228305561,24.2862340027722));
#210284=CARTESIAN_POINT('Ctrl Pts',(17.5477734783974,22.8596195088232,24.2867428266715));
#210285=CARTESIAN_POINT('Origin',(17.166787099178,22.1811998902973,25.2020984171658));
#210286=CARTESIAN_POINT('',(18.092390261009,22.7840912009125,24.7417911859144));
#210287=CARTESIAN_POINT('Ctrl Pts',(25.9414709684799,5.2062187609458,24.90830641149));
#210288=CARTESIAN_POINT('Ctrl Pts',(26.1223478065845,5.20617477520432,24.8738147371981));
#210289=CARTESIAN_POINT('Ctrl Pts',(26.4608241074883,5.20609328723722,24.8079834713502));
#210290=CARTESIAN_POINT('Ctrl Pts',(26.7988401354835,5.20601333082013,24.7398304381329));
#210291=CARTESIAN_POINT('Ctrl Pts',(26.9562483500355,5.20597638515241,24.7075684232572));
#210292=CARTESIAN_POINT('Ctrl Pts',(25.9049413453827,5.68418603053573,24.7163981886699));
#210293=CARTESIAN_POINT('Ctrl Pts',(26.0853461746007,5.68413519271829,24.6819792946566));
#210294=CARTESIAN_POINT('Ctrl Pts',(26.4229391066026,5.68404122878675,24.6162884414991));
#210295=CARTESIAN_POINT('Ctrl Pts',(26.7600728040709,5.68394940848876,24.548283408052));
#210296=CARTESIAN_POINT('Ctrl Pts',(26.9170700998552,5.68390705755576,24.5160919838054));
#210297=CARTESIAN_POINT('Ctrl Pts',(25.9730907871219,6.05094296336333,25.0734148505468));
#210298=CARTESIAN_POINT('Ctrl Pts',(26.1543653788311,6.05090487352854,25.0388168346503));
#210299=CARTESIAN_POINT('Ctrl Pts',(26.4935859002174,6.05083412033792,24.9727852489259));
#210300=CARTESIAN_POINT('Ctrl Pts',(26.8323449637102,6.05076436133075,24.9044294690664));
#210301=CARTESIAN_POINT('Ctrl Pts',(26.9900991620494,6.05073205800878,24.872072413176));
#210302=CARTESIAN_POINT('Ctrl Pts',(26.0629373467689,5.85990916964874,25.544636216116));
#210303=CARTESIAN_POINT('Ctrl Pts',(26.245364409,5.85988790518954,25.5098252834767));
#210304=CARTESIAN_POINT('Ctrl Pts',(26.5867416493351,5.85984778541459,25.4433867124729));
#210305=CARTESIAN_POINT('Ctrl Pts',(26.9276546534007,5.85980715080296,25.3746085247978));
#210306=CARTESIAN_POINT('Ctrl Pts',(27.0864119358225,5.85978811348696,25.3420512959217));
#210307=CARTESIAN_POINT('',(26.8606969627755,5.89526049558657,25.1992641986993));
#210308=CARTESIAN_POINT('Origin',(24.8841799327417,5.8955619298932,16.967027363651));
#210309=CARTESIAN_POINT('Ctrl Pts',(26.8606974248315,5.89526049157976,25.1992640463991));
#210310=CARTESIAN_POINT('Ctrl Pts',(26.855139266406,5.89525857374489,25.1824014853952));
#210311=CARTESIAN_POINT('Ctrl Pts',(26.8495432989776,5.89432431321033,25.1655592297252));
#210312=CARTESIAN_POINT('Ctrl Pts',(26.8280593733993,5.88706830027419,25.100240618317));
#210313=CARTESIAN_POINT('Ctrl Pts',(26.812400808513,5.87393514519135,25.05275268858));
#210314=CARTESIAN_POINT('Ctrl Pts',(26.7791234552723,5.82783508856764,24.9517455870564));
#210315=CARTESIAN_POINT('Ctrl Pts',(26.762305987865,5.79107125786919,24.9006973506663));
#210316=CARTESIAN_POINT('Ctrl Pts',(26.7339453272869,5.69919653263014,24.8146106476203));
#210317=CARTESIAN_POINT('Ctrl Pts',(26.722670666338,5.64493739644874,24.7803884928791));
#210318=CARTESIAN_POINT('Ctrl Pts',(26.7107726097539,5.55309274440489,24.7442879999043));
#210319=CARTESIAN_POINT('Ctrl Pts',(26.7076692816426,5.51957369227054,24.734875861224));
#210320=CARTESIAN_POINT('Ctrl Pts',(26.7038271874517,5.45307851144498,24.7232345551936));
#210321=CARTESIAN_POINT('Ctrl Pts',(26.7029667180006,5.42036104245853,24.7206355526154));
#210322=CARTESIAN_POINT('Ctrl Pts',(26.7031200397109,5.38760990797577,24.7211165189528));
#210323=CARTESIAN_POINT('Origin',(26.8547403798374,5.39526140093258,25.2020986287839));
#210324=CARTESIAN_POINT('',(27.8398135780911,5.8951145438941,24.7417906337269));
#210325=CARTESIAN_POINT('',(26.8606930552144,5.89526049815035,25.199265486607));
#210326=CARTESIAN_POINT('Ctrl Pts',(27.8398135777724,5.89511199532058,24.7417906338706));
#210327=CARTESIAN_POINT('Ctrl Pts',(27.8298843809201,5.89511199662102,24.7197828686517));
#210328=CARTESIAN_POINT('Ctrl Pts',(27.8201002312923,5.89336123379526,24.6981191664552));
#210329=CARTESIAN_POINT('Ctrl Pts',(27.8105584938484,5.8900344076615,24.6770078335225));
#210330=CARTESIAN_POINT('Ctrl Pts',(27.8008614245527,5.88665342345987,24.6555528249795));
#210331=CARTESIAN_POINT('Ctrl Pts',(27.7914147706149,5.88164530894178,24.6346684153793));
#210332=CARTESIAN_POINT('Ctrl Pts',(27.7822996635952,5.87521574160302,24.6145281609489));
#210333=CARTESIAN_POINT('Ctrl Pts',(27.7729539865131,5.86862353593872,24.5938784512032));
#210334=CARTESIAN_POINT('Ctrl Pts',(27.7639568657686,5.86053771532128,24.5740110714426));
#210335=CARTESIAN_POINT('Ctrl Pts',(27.7553731837721,5.85119303569058,24.5550647947839));
#210336=CARTESIAN_POINT('Ctrl Pts',(27.7518323761556,5.84733831311069,24.5472493700366));
#210337=CARTESIAN_POINT('Ctrl Pts',(27.74836165681,5.84326947712621,24.5395901184768));
#210338=CARTESIAN_POINT('Ctrl Pts',(27.7449645018577,5.83900323772525,24.5320944736216));
#210339=CARTESIAN_POINT('Ctrl Pts',(27.7364255735437,5.82827981976903,24.5132537745703));
#210340=CARTESIAN_POINT('Ctrl Pts',(27.7283529571732,5.81630957129363,24.4954500209865));
#210341=CARTESIAN_POINT('Ctrl Pts',(27.7207854320747,5.80335585661784,24.4787661156873));
#210342=CARTESIAN_POINT('Ctrl Pts',(27.7130797085505,5.79016558072137,24.4617775282871));
#210343=CARTESIAN_POINT('Ctrl Pts',(27.7058975582169,5.77595619835433,24.4459497759873));
#210344=CARTESIAN_POINT('Ctrl Pts',(27.6992573145994,5.76099502055728,24.4313220057719));
#210345=CARTESIAN_POINT('Ctrl Pts',(27.6924399560655,5.74563478394434,24.416304069706));
#210346=CARTESIAN_POINT('Ctrl Pts',(27.6861936437493,5.72948267408325,24.4025506526745));
#210347=CARTESIAN_POINT('Ctrl Pts',(27.6805167891821,5.71280764930129,24.3900582675434));
#210348=CARTESIAN_POINT('Ctrl Pts',(27.6796214789226,5.71017779141297,24.38808806372));
#210349=CARTESIAN_POINT('Ctrl Pts',(27.6787402935771,5.70753487731853,24.38614914166));
#210350=CARTESIAN_POINT('Ctrl Pts',(27.6778731841593,5.70487990431439,24.3842413962063));
#210351=CARTESIAN_POINT('Ctrl Pts',(27.6721763676759,5.68743701456771,24.3717077118478));
#210352=CARTESIAN_POINT('Ctrl Pts',(27.6670886170176,5.66947648448309,24.3605229270055));
#210353=CARTESIAN_POINT('Ctrl Pts',(27.6625852539612,5.65126209862145,24.3506341413369));
#210354=CARTESIAN_POINT('Ctrl Pts',(27.65797234653,5.63260464754695,24.3405048108065));
#210355=CARTESIAN_POINT('Ctrl Pts',(27.6539723457755,5.61368118842689,24.3317347462024));
#210356=CARTESIAN_POINT('Ctrl Pts',(27.6505421541435,5.59473647014318,24.3242316353849));
#210357=CARTESIAN_POINT('Ctrl Pts',(27.6469744137619,5.57503207934218,24.3164276540558));
#210358=CARTESIAN_POINT('Ctrl Pts',(27.6440228355562,5.55530503008913,24.3099937128483));
#210359=CARTESIAN_POINT('Ctrl Pts',(27.6416252116857,5.53578371398694,24.3047966081554));
#210360=CARTESIAN_POINT('Ctrl Pts',(27.6391726095665,5.51581476813693,24.2994803322627));
#210361=CARTESIAN_POINT('Ctrl Pts',(27.6372993450486,5.49606115660585,24.2954575961135));
#210362=CARTESIAN_POINT('Ctrl Pts',(27.6359292904076,5.47671619153631,24.2925654184496));
#210363=CARTESIAN_POINT('Ctrl Pts',(27.634507537957,5.45664126118757,24.2895641069998));
#210364=CARTESIAN_POINT('Ctrl Pts',(27.6336273811594,5.43700642361883,24.2877796278676));
#210365=CARTESIAN_POINT('Ctrl Pts',(27.6331984057099,5.41797239154416,24.2870184364439));
#210366=CARTESIAN_POINT('Ctrl Pts',(27.6329516508462,5.40702365311058,24.2865805846128));
#210367=CARTESIAN_POINT('Ctrl Pts',(27.6328541118692,5.39627268916201,24.2864811664404));
#210368=CARTESIAN_POINT('Ctrl Pts',(27.6328883987093,5.38574237040678,24.2866829586527));
#210369=CARTESIAN_POINT('Origin',(27.7958555896861,5.39511788820022,24.7614402870007));
#210370=CARTESIAN_POINT('',(34.5888920345556,5.89409947081819,21.7348396317765));
#210371=CARTESIAN_POINT('',(27.8398135789162,5.89512044482589,24.7417906335671));
#210372=CARTESIAN_POINT('Origin',(34.5888220556736,5.39409530670611,21.7348674424638));
#210373=CARTESIAN_POINT('Origin',(11.843774631727,4.89754924282011,-49.048067822705));
#210374=CARTESIAN_POINT('',(37.8528923311543,5.11544090724698,23.6649762450064));
#210375=CARTESIAN_POINT('Origin',(36.711026543308,4.62414224905871,20.4896165282142));
#210376=CARTESIAN_POINT('',(37.5248008245674,5.8936256608736,22.7471646697632));
#210377=CARTESIAN_POINT('Ctrl Pts',(37.524800823907,5.89362133010965,22.7471646697632));
#210378=CARTESIAN_POINT('Ctrl Pts',(37.6000532328454,5.89220728664259,22.9578116796989));
#210379=CARTESIAN_POINT('Ctrl Pts',(37.6749444366777,5.81305707934149,23.1672849365604));
#210380=CARTESIAN_POINT('Ctrl Pts',(37.7923017273536,5.53266138683938,23.4955502482072));
#210381=CARTESIAN_POINT('Ctrl Pts',(37.8343798165999,5.33234354623715,23.6132561962701));
#210382=CARTESIAN_POINT('Ctrl Pts',(37.8528923311543,5.11544090724698,23.6649762450064));
#210383=CARTESIAN_POINT('Origin',(17.2916955516423,5.89398305730825,-29.2340217458581));
#210384=CARTESIAN_POINT('Ctrl Pts',(34.3030419233066,5.205570112808,21.3444825879823));
#210385=CARTESIAN_POINT('Ctrl Pts',(34.3119041968222,5.20530118684761,21.3425418053696));
#210386=CARTESIAN_POINT('Ctrl Pts',(34.3827587243889,5.2031628897376,21.3251290991506));
#210387=CARTESIAN_POINT('Ctrl Pts',(34.5080561124313,5.19954633592278,21.2652835132102));
#210388=CARTESIAN_POINT('Ctrl Pts',(34.643386945319,5.19571157201,21.1251485433884));
#210389=CARTESIAN_POINT('Ctrl Pts',(34.7211582406158,5.19357512200003,20.9460836890236));
#210390=CARTESIAN_POINT('Ctrl Pts',(34.7283636107392,5.19334759899863,20.8044076255447));
#210391=CARTESIAN_POINT('Ctrl Pts',(34.7160621364772,5.19371504322919,20.7295373101019));
#210392=CARTESIAN_POINT('Ctrl Pts',(34.7138491844321,5.19378124255724,20.7183248182686));
#210393=CARTESIAN_POINT('Ctrl Pts',(34.2582734409397,5.69243921448134,21.1513651116721));
#210394=CARTESIAN_POINT('Ctrl Pts',(34.2638163286623,5.69206941312416,21.1499083378688));
#210395=CARTESIAN_POINT('Ctrl Pts',(34.3080394631317,5.68910842960932,21.1370905385211));
#210396=CARTESIAN_POINT('Ctrl Pts',(34.3848477689517,5.68382560253113,21.0966281189325));
#210397=CARTESIAN_POINT('Ctrl Pts',(34.4657698022763,5.67832522603183,21.0077339304936));
#210398=CARTESIAN_POINT('Ctrl Pts',(34.5115077805649,5.67517564324788,20.8974493816114));
#210399=CARTESIAN_POINT('Ctrl Pts',(34.5157180486282,5.67493676009008,20.8111127908347));
#210400=CARTESIAN_POINT('Ctrl Pts',(34.508499708278,5.67538388322674,20.765334360033));
#210401=CARTESIAN_POINT('Ctrl Pts',(34.5072001013475,5.67546428096776,20.7584734575029));
#210402=CARTESIAN_POINT('Ctrl Pts',(34.3431691841305,6.06074063880129,21.5167310228561));
#210403=CARTESIAN_POINT('Ctrl Pts',(34.3548263229632,6.06059164807078,21.5136444383599));
#210404=CARTESIAN_POINT('Ctrl Pts',(34.4478248478852,6.05937846142282,21.4865010417128));
#210405=CARTESIAN_POINT('Ctrl Pts',(34.6092531078382,6.05694600115982,21.4010298759916));
#210406=CARTESIAN_POINT('Ctrl Pts',(34.7791858539639,6.05450597853689,21.2136321019013));
#210407=CARTESIAN_POINT('Ctrl Pts',(34.8751791142919,6.05302849431851,20.9813692151407));
#210408=CARTESIAN_POINT('Ctrl Pts',(34.8840135036321,6.05300464404223,20.7996068958569));
#210409=CARTESIAN_POINT('Ctrl Pts',(34.8688650804428,6.05312797345846,20.7032197077206));
#210410=CARTESIAN_POINT('Ctrl Pts',(34.8661376428754,6.05314997693526,20.6887736009993));
#210411=CARTESIAN_POINT('Ctrl Pts',(34.4524281062387,5.85364906110783,21.9873960811921));
#210412=CARTESIAN_POINT('Ctrl Pts',(34.4720492775817,5.85376868228025,21.9825874141091));
#210413=CARTESIAN_POINT('Ctrl Pts',(34.6287310695151,5.85470588318501,21.9399667738195));
#210414=CARTESIAN_POINT('Ctrl Pts',(34.9029293502824,5.85610495689622,21.8009218720125));
#210415=CARTESIAN_POINT('Ctrl Pts',(35.1948872426835,5.85765532148145,21.4874557776479));
#210416=CARTESIAN_POINT('Ctrl Pts',(35.3610898829074,5.85846116892412,21.0937526195249));
#210417=CARTESIAN_POINT('Ctrl Pts',(35.3764320546295,5.85861202678956,20.7841613604342));
#210418=CARTESIAN_POINT('Ctrl Pts',(35.3501764673245,5.85840971110571,20.620237709431));
#210419=CARTESIAN_POINT('Ctrl Pts',(35.3454510434716,5.85837315442404,20.5956779684089));
#210420=CARTESIAN_POINT('',(35.1820347242853,5.8940041549549,20.8215203933192));
#210421=CARTESIAN_POINT('Ctrl Pts',(34.5888920338858,5.89409477634078,21.7348396320433));
#210422=CARTESIAN_POINT('Ctrl Pts',(34.7837448699472,5.89407612430435,21.6479786916138));
#210423=CARTESIAN_POINT('Ctrl Pts',(34.9383774572243,5.89403163687237,21.5030194661362));
#210424=CARTESIAN_POINT('Ctrl Pts',(35.1369571976549,5.8939949394977,21.1745304275815));
#210425=CARTESIAN_POINT('Ctrl Pts',(35.1820032293486,5.89401884940713,20.99209300676));
#210426=CARTESIAN_POINT('Ctrl Pts',(35.1820347242853,5.8940041549549,20.8215203933192));
#210427=CARTESIAN_POINT('Origin',(35.1819479399917,5.39401105664453,20.8215182261025));
#210428=CARTESIAN_POINT('Origin',(21.2007125889567,32.1649117792009,22.7430725584897));
#210429=CARTESIAN_POINT('',(20.3383450779436,32.6712278572873,22.747154327329));
#210430=CARTESIAN_POINT('',(20.4978138261774,32.9402132709296,22.6291596018661));
#210431=CARTESIAN_POINT('Ctrl Pts',(20.3383375546418,32.6712322023975,22.747154327329));
#210432=CARTESIAN_POINT('Ctrl Pts',(20.4030530152717,32.7832832046737,22.6945329961009));
#210433=CARTESIAN_POINT('Ctrl Pts',(20.4551694002265,32.8735196506845,22.6552166383556));
#210434=CARTESIAN_POINT('Ctrl Pts',(20.4947112631448,32.9419840536072,22.6292304596549));
#210435=CARTESIAN_POINT('Ctrl Pts',(20.3383488395945,32.6712256847325,22.747154327329));
#210436=CARTESIAN_POINT('Ctrl Pts',(20.3836869077165,32.7464545932835,22.9926558760523));
#210437=CARTESIAN_POINT('Ctrl Pts',(20.5211327213844,32.7675252362418,23.2360665400009));
#210438=CARTESIAN_POINT('Ctrl Pts',(20.9032947771184,32.6896655275442,23.5822334427206));
#210439=CARTESIAN_POINT('Ctrl Pts',(21.145695035985,32.5912070222547,23.6828918365624));
#210440=CARTESIAN_POINT('Ctrl Pts',(21.3725452213778,32.4625361789069,23.6884585208465));
#210441=CARTESIAN_POINT('',(20.6490949721502,33.0393049154586,22.9995689278785));
#210442=CARTESIAN_POINT('Ctrl Pts',(21.7853754510077,33.1779862199593,23.3870057584555));
#210443=CARTESIAN_POINT('Ctrl Pts',(21.7681520410177,33.1877300124024,23.3871026880926));
#210444=CARTESIAN_POINT('Ctrl Pts',(21.7497151940931,33.1967259057175,23.387052508146));
#210445=CARTESIAN_POINT('Ctrl Pts',(21.7300299170571,33.2048716134994,23.3867267639278));
#210446=CARTESIAN_POINT('Ctrl Pts',(21.7114280501537,33.2125690094626,23.3864189475542));
#210447=CARTESIAN_POINT('Ctrl Pts',(21.6917110382979,33.2195067405477,23.3858650199594));
#210448=CARTESIAN_POINT('Ctrl Pts',(21.6708898296343,33.2256175856057,23.3849468118116));
#210449=CARTESIAN_POINT('Ctrl Pts',(21.6513950443337,33.2313391368535,23.3840870984784));
#210450=CARTESIAN_POINT('Ctrl Pts',(21.630932125401,33.2363354930543,23.3829079779637));
#210451=CARTESIAN_POINT('Ctrl Pts',(21.6095498191778,33.240574104497,23.3813044051248));
#210452=CARTESIAN_POINT('Ctrl Pts',(21.6037728961468,33.2417192631066,23.3808711629493));
#210453=CARTESIAN_POINT('Ctrl Pts',(21.5979291073368,33.2428092602618,23.3804068933584));
#210454=CARTESIAN_POINT('Ctrl Pts',(21.5920199783031,33.2438438079861,23.3799094236018));
#210455=CARTESIAN_POINT('Ctrl Pts',(21.5706590686477,33.2475835943988,23.3781111202536));
#210456=CARTESIAN_POINT('Ctrl Pts',(21.5484285502379,33.2505862057461,23.3758913093554));
#210457=CARTESIAN_POINT('Ctrl Pts',(21.5253581422266,33.2527940040478,23.3731863720923));
#210458=CARTESIAN_POINT('Ctrl Pts',(21.5074625681218,33.2545065796597,23.3710881688348));
#210459=CARTESIAN_POINT('Ctrl Pts',(21.4890621060508,33.2557409744802,23.3686977885922));
#210460=CARTESIAN_POINT('Ctrl Pts',(21.4701893240913,33.2564787835867,23.3659779201856));
#210461=CARTESIAN_POINT('Ctrl Pts',(21.4485878363797,33.2573232682197,23.3628648018288));
#210462=CARTESIAN_POINT('Ctrl Pts',(21.4263608315947,33.2575131236537,23.3593237378513));
#210463=CARTESIAN_POINT('Ctrl Pts',(21.4035490435471,33.2570049966338,23.3553044757837));
#210464=CARTESIAN_POINT('Ctrl Pts',(21.3928665876393,33.2567670475316,23.3534223089966));
#210465=CARTESIAN_POINT('Ctrl Pts',(21.3820558465143,33.2563759413932,23.3514351822212));
#210466=CARTESIAN_POINT('Ctrl Pts',(21.3711218775962,33.255826446694,23.3493376229422));
#210467=CARTESIAN_POINT('Ctrl Pts',(21.3703814064965,33.2557892337709,23.3491955718684));
#210468=CARTESIAN_POINT('Ctrl Pts',(21.3696403712053,33.2557512948434,23.3490530138147));
#210469=CARTESIAN_POINT('Ctrl Pts',(21.368898769351,33.2557126255518,23.3489099473837));
#210470=CARTESIAN_POINT('Ctrl Pts',(21.3630526354715,33.2554077910183,23.3477821380276));
#210471=CARTESIAN_POINT('Ctrl Pts',(21.3571714695594,33.2550576567403,23.3466226958822));
#210472=CARTESIAN_POINT('Ctrl Pts',(21.3512561467246,33.2546611339284,23.3454305027078));
#210473=CARTESIAN_POINT('Ctrl Pts',(21.3475677015145,33.2544138857719,23.3446871216065));
#210474=CARTESIAN_POINT('Ctrl Pts',(21.3431419868418,33.2540950785433,23.3437830157786));
#210475=CARTESIAN_POINT('Ctrl Pts',(21.3393344310398,33.2538020043656,23.3429929814482));
#210476=CARTESIAN_POINT('Ctrl Pts',(21.3370356410789,33.2536250625129,23.3425160027559));
#210477=CARTESIAN_POINT('Ctrl Pts',(21.3349617856271,33.2534586328833,23.3420813774046));
#210478=CARTESIAN_POINT('Ctrl Pts',(21.333408616108,33.253331327327,23.3417545881984));
#210479=CARTESIAN_POINT('Ctrl Pts',(21.3220674453606,33.2524017481455,23.3393683887913));
#210480=CARTESIAN_POINT('Ctrl Pts',(21.3088127575262,33.2511006749861,23.336538283307));
#210481=CARTESIAN_POINT('Ctrl Pts',(21.2937013118243,33.2493152703731,23.3331019165323));
#210482=CARTESIAN_POINT('Ctrl Pts',(21.2783068746994,33.2474964305612,23.3296011970582));
#210483=CARTESIAN_POINT('Ctrl Pts',(21.2609849829083,33.2451738978487,23.3254713926613));
#210484=CARTESIAN_POINT('Ctrl Pts',(21.2418242602427,33.2422026441916,23.3205028328145));
#210485=CARTESIAN_POINT('Ctrl Pts',(21.2250557043001,33.2396023438773,23.3161545848283));
#210486=CARTESIAN_POINT('Ctrl Pts',(21.2068790340841,33.236504129891,23.3111633391998));
#210487=CARTESIAN_POINT('Ctrl Pts',(21.1873758429194,33.2328065674605,23.3053647899845));
#210488=CARTESIAN_POINT('Ctrl Pts',(21.1660500518451,33.2287634627597,23.2990243584083));
#210489=CARTESIAN_POINT('Ctrl Pts',(21.1431398310007,33.2240001246518,23.2917215691779));
#210490=CARTESIAN_POINT('Ctrl Pts',(21.1187882297733,33.2183461558633,23.2832668559975));
#210491=CARTESIAN_POINT('Ctrl Pts',(21.1067910765466,33.2155606499222,23.2791015245861));
#210492=CARTESIAN_POINT('Ctrl Pts',(21.0944444866132,33.2125593528083,23.2746561497341));
#210493=CARTESIAN_POINT('Ctrl Pts',(21.0817680749626,33.2093250509092,23.2699054695324));
#210494=CARTESIAN_POINT('Ctrl Pts',(21.0625646953882,33.20442543667,23.2627087077306));
#210495=CARTESIAN_POINT('Ctrl Pts',(21.0426043561842,33.1989870234867,23.2548148205207));
#210496=CARTESIAN_POINT('Ctrl Pts',(21.0219612687436,33.1929403555311,23.2461521983458));
#210497=CARTESIAN_POINT('Ctrl Pts',(21.0116397250234,33.1899170215533,23.2418208872583));
#210498=CARTESIAN_POINT('Ctrl Pts',(21.0011475897565,33.1867416266184,23.2372975400326));
#210499=CARTESIAN_POINT('Ctrl Pts',(20.9904945678952,33.1834056031682,23.2325742349151));
#210500=CARTESIAN_POINT('Ctrl Pts',(20.9855395632866,33.181853929682,23.2303772997234));
#210501=CARTESIAN_POINT('Ctrl Pts',(20.9805497443812,33.1802675124091,23.228137102292));
#210502=CARTESIAN_POINT('Ctrl Pts',(20.975526107585,33.1786454884384,23.2258529237335));
#210503=CARTESIAN_POINT('Ctrl Pts',(20.9751494554975,33.1785238756031,23.2256816652096));
#210504=CARTESIAN_POINT('Ctrl Pts',(20.9747726133077,33.1784020626425,23.2255101594379));
#210505=CARTESIAN_POINT('Ctrl Pts',(20.9743955818094,33.1782800491846,23.2253384056687));
#210506=CARTESIAN_POINT('Ctrl Pts',(20.9716927174466,33.1774053587972,23.2241071368122));
#210507=CARTESIAN_POINT('Ctrl Pts',(20.9689801160478,33.1765203514513,23.2228631313142));
#210508=CARTESIAN_POINT('Ctrl Pts',(20.9662580172208,33.175624784494,23.2216061729888));
#210509=CARTESIAN_POINT('Ctrl Pts',(20.9642590736514,33.1749671346716,23.2206831393588));
#210510=CARTESIAN_POINT('Ctrl Pts',(20.9612382270576,33.173965575939,23.2192801119727));
#210511=CARTESIAN_POINT('Ctrl Pts',(20.9594361115339,33.173364572297,23.2184382149092));
#210512=CARTESIAN_POINT('Ctrl Pts',(20.9587841625066,33.1731471479785,23.2181336428857));
#210513=CARTESIAN_POINT('Ctrl Pts',(20.9582914367088,33.1729824197908,23.2179029366051));
#210514=CARTESIAN_POINT('Ctrl Pts',(20.9580634749456,33.1729061564859,23.2177962199973));
#210515=CARTESIAN_POINT('Ctrl Pts',(20.9365840635733,33.1657203421861,23.2077409814023));
#210516=CARTESIAN_POINT('Ctrl Pts',(20.9162456698104,33.1585492099822,23.1975627397412));
#210517=CARTESIAN_POINT('Ctrl Pts',(20.897025750359,33.1514462881202,23.1873484871482));
#210518=CARTESIAN_POINT('Ctrl Pts',(20.8916751969924,33.1494689352713,23.1845049838891));
#210519=CARTESIAN_POINT('Ctrl Pts',(20.886411111415,33.1474966758253,23.1816588225994));
#210520=CARTESIAN_POINT('Ctrl Pts',(20.8812325420856,33.1455302336062,23.1788121664926));
#210521=CARTESIAN_POINT('Ctrl Pts',(20.8693421927868,33.1410151478028,23.1722760494125));
#210522=CARTESIAN_POINT('Ctrl Pts',(20.8579040454834,33.1365328307195,23.1657361553624));
#210523=CARTESIAN_POINT('Ctrl Pts',(20.8469082867083,33.1320982786662,23.1592153172198));
#210524=CARTESIAN_POINT('Ctrl Pts',(20.8414104073208,33.1298810026395,23.1559548981484));
#210525=CARTESIAN_POINT('Ctrl Pts',(20.836023122197,33.1276756836812,23.1526992638568));
#210526=CARTESIAN_POINT('Ctrl Pts',(20.8307450118848,33.1254842979907,23.1494511626944));
#210527=CARTESIAN_POINT('Ctrl Pts',(20.8281059567287,33.1243886051455,23.1478271121132));
#210528=CARTESIAN_POINT('Ctrl Pts',(20.8254941950313,33.1232963962845,23.1462049456656));
#210529=CARTESIAN_POINT('Ctrl Pts',(20.8229095437076,33.1222079226563,23.1445850063545));
#210530=CARTESIAN_POINT('Ctrl Pts',(20.8210612105166,33.1214295345171,23.1434265570238));
#210531=CARTESIAN_POINT('Ctrl Pts',(20.8199088836077,33.1209426180936,23.1426999766545));
#210532=CARTESIAN_POINT('Ctrl Pts',(20.8179882704099,33.1201263103945,23.1414823779451));
#210533=CARTESIAN_POINT('Ctrl Pts',(20.8172231581832,33.119801118939,23.1409973247022));
#210534=CARTESIAN_POINT('Ctrl Pts',(20.8163363534725,33.1194235748689,23.1404340341775));
#210535=CARTESIAN_POINT('Ctrl Pts',(20.8152367340595,33.1189539611827,23.1397322121938));
#210536=CARTESIAN_POINT('Ctrl Pts',(20.7937459475443,33.1097759061617,23.1260159152252));
#210537=CARTESIAN_POINT('Ctrl Pts',(20.7734734482972,33.1007424341124,23.1118248193218));
#210538=CARTESIAN_POINT('Ctrl Pts',(20.7544234269601,33.0919355932022,23.0972303812945));
#210539=CARTESIAN_POINT('Ctrl Pts',(20.7344980728645,33.0827240852205,23.0819653408845));
#210540=CARTESIAN_POINT('Ctrl Pts',(20.7159100288659,33.0737605485804,23.0662591620898));
#210541=CARTESIAN_POINT('Ctrl Pts',(20.6986250990727,33.0651086264347,23.0502253083464));
#210542=CARTESIAN_POINT('Ctrl Pts',(20.6849454673531,33.058261325923,23.0375358026974));
#210543=CARTESIAN_POINT('Ctrl Pts',(20.672081178266,33.0516085567118,23.0246417637577));
#210544=CARTESIAN_POINT('Ctrl Pts',(20.6600001314287,33.0451694455025,23.0116114516446));
#210545=CARTESIAN_POINT('Ctrl Pts',(20.6562906295711,33.0431923076506,23.0076104765933));
#210546=CARTESIAN_POINT('Ctrl Pts',(20.6526564979156,33.0412375532913,23.0035963135369));
#210547=CARTESIAN_POINT('Ctrl Pts',(20.6490949721501,33.0393049154586,22.9995689278785));
#210548=CARTESIAN_POINT('Ctrl Pts',(20.6490949721501,33.0393049154586,22.9995689278785));
#210549=CARTESIAN_POINT('Ctrl Pts',(20.6368907894002,33.032682398354,22.9857683957984));
#210550=CARTESIAN_POINT('Ctrl Pts',(20.6255400112478,33.0263225532246,22.9718161110624));
#210551=CARTESIAN_POINT('Ctrl Pts',(20.6149929766488,33.0202862277389,22.957773654168));
#210552=CARTESIAN_POINT('Ctrl Pts',(20.6112180680312,33.0181257553444,22.9527476925059));
#210553=CARTESIAN_POINT('Ctrl Pts',(20.6075460451966,33.0160064053516,22.9477097877493));
#210554=CARTESIAN_POINT('Ctrl Pts',(20.6039744832247,33.0139300364005,22.9426615369035));
#210555=CARTESIAN_POINT('Ctrl Pts',(20.5957431977827,33.0091446831981,22.9310269652453));
#210556=CARTESIAN_POINT('Ctrl Pts',(20.588045516492,33.0045879284251,22.9193386338137));
#210557=CARTESIAN_POINT('Ctrl Pts',(20.5808585787829,33.0002800150348,22.9076158016836));
#210558=CARTESIAN_POINT('Ctrl Pts',(20.5772651099284,32.9981260583397,22.9017543856186));
#210559=CARTESIAN_POINT('Ctrl Pts',(20.5737994237806,32.9960342378128,22.8958842938404));
#210560=CARTESIAN_POINT('Ctrl Pts',(20.5704590851866,32.9940066686442,22.8900074663325));
#210561=CARTESIAN_POINT('Ctrl Pts',(20.5687889158896,32.9929928840599,22.8870690525785));
#210562=CARTESIAN_POINT('Ctrl Pts',(20.5671500886078,32.9919951588481,22.8841289529795));
#210563=CARTESIAN_POINT('Ctrl Pts',(20.5655423252901,32.9910137373029,22.8811873939141));
#210564=CARTESIAN_POINT('Ctrl Pts',(20.5645725854435,32.9904217822756,22.8794131607262));
#210565=CARTESIAN_POINT('Ctrl Pts',(20.56331764275,32.9896545763462,22.8770869189642));
#210566=CARTESIAN_POINT('Ctrl Pts',(20.5623165535986,32.9890412384745,22.8752051435266));
#210567=CARTESIAN_POINT('Ctrl Pts',(20.5616579043974,32.9886377034859,22.8739670620959));
#210568=CARTESIAN_POINT('Ctrl Pts',(20.5611078648321,32.9883001833591,22.8729221147168));
#210569=CARTESIAN_POINT('Ctrl Pts',(20.560811965712,32.9881186159564,22.8723585557014));
#210570=CARTESIAN_POINT('Ctrl Pts',(20.5578294061508,32.9862884800884,22.866678078081));
#210571=CARTESIAN_POINT('Ctrl Pts',(20.5548589907764,32.9843588188053,22.8610096704694));
#210572=CARTESIAN_POINT('Ctrl Pts',(20.5519021666332,32.9823291367484,22.8553541114673));
#210573=CARTESIAN_POINT('Ctrl Pts',(20.5504237545615,32.9813142957199,22.8525263319662));
#210574=CARTESIAN_POINT('Ctrl Pts',(20.5489487429328,32.9802744485085,22.8497017651657));
#210575=CARTESIAN_POINT('Ctrl Pts',(20.5474773288949,32.9792095274392,22.8468805123893));
#210576=CARTESIAN_POINT('Ctrl Pts',(20.5467416218759,32.9786770669046,22.8454698860012));
#210577=CARTESIAN_POINT('Ctrl Pts',(20.5460068144273,32.9781383378463,22.8440600881668));
#210578=CARTESIAN_POINT('Ctrl Pts',(20.5452729322409,32.977593331452,22.8426511318609));
#210579=CARTESIAN_POINT('Ctrl Pts',(20.5449059911477,32.9773208282548,22.8419466537079));
#210580=CARTESIAN_POINT('Ctrl Pts',(20.5447552237767,32.9772091593979,22.8416542939199));
#210581=CARTESIAN_POINT('Ctrl Pts',(20.5444961194925,32.9770151064529,22.8411563532772));
#210582=CARTESIAN_POINT('Ctrl Pts',(20.5442370152084,32.9768210535079,22.8406584126345));
#210583=CARTESIAN_POINT('Ctrl Pts',(20.5438690191421,32.9765449722177,22.8399550343099));
#210584=CARTESIAN_POINT('Ctrl Pts',(20.5430740878712,32.9759394712206,22.8384268007283));
#210585=CARTESIAN_POINT('Ctrl Pts',(20.5384779798557,32.9724386050602,22.8295909090344));
#210586=CARTESIAN_POINT('Ctrl Pts',(20.5339421935278,32.969107156081,22.8198665103622));
#210587=CARTESIAN_POINT('Ctrl Pts',(20.529523959446,32.9658967847006,22.8092450102954));
#210588=CARTESIAN_POINT('Ctrl Pts',(20.5278288603826,32.9646650940704,22.8051699670809));
#210589=CARTESIAN_POINT('Ctrl Pts',(20.5261514608564,32.9634515455931,22.8009627916553));
#210590=CARTESIAN_POINT('Ctrl Pts',(20.5244965990198,32.9622547294605,22.7966226827935));
#210591=CARTESIAN_POINT('Ctrl Pts',(20.5215124897324,32.9600965854647,22.7887964347788));
#210592=CARTESIAN_POINT('Ctrl Pts',(20.5185996339268,32.9579900078318,22.7805385266837));
#210593=CARTESIAN_POINT('Ctrl Pts',(20.5157860632487,32.9559177081776,22.7718462095789));
#210594=CARTESIAN_POINT('Ctrl Pts',(20.5143792779097,32.9548815583504,22.7675000510265));
#210595=CARTESIAN_POINT('Ctrl Pts',(20.5129973870355,32.9538539344953,22.7630452769983));
#210596=CARTESIAN_POINT('Ctrl Pts',(20.5116444442266,32.9528324235266,22.7584816571622));
#210597=CARTESIAN_POINT('Ctrl Pts',(20.5109679728221,32.9523216680422,22.7561998472442));
#210598=CARTESIAN_POINT('Ctrl Pts',(20.5102987440862,32.9518124376194,22.7538908252764));
#210599=CARTESIAN_POINT('Ctrl Pts',(20.5096373031105,32.9513044123161,22.7515545670354));
#210600=CARTESIAN_POINT('Ctrl Pts',(20.5091959599984,32.9509654350277,22.749995710659));
#210601=CARTESIAN_POINT('Ctrl Pts',(20.5086208480319,32.9505199014226,22.7479315542805));
#210602=CARTESIAN_POINT('Ctrl Pts',(20.5081884586206,32.9501831304447,22.7463487771916));
#210603=CARTESIAN_POINT('Ctrl Pts',(20.5079728259686,32.9500151827171,22.7455594460647));
#210604=CARTESIAN_POINT('Ctrl Pts',(20.5077919056428,32.9498737775667,22.7448900888263));
#210605=CARTESIAN_POINT('Ctrl Pts',(20.5076769158093,32.9497836186742,22.7444640618522));
#210606=CARTESIAN_POINT('Ctrl Pts',(20.5024804462775,32.9457092764161,22.7252116103755));
#210607=CARTESIAN_POINT('Ctrl Pts',(20.4988661448457,32.9428912439409,22.7065221047324));
#210608=CARTESIAN_POINT('Ctrl Pts',(20.4966914037497,32.9414409846317,22.6884026354515));
#210609=CARTESIAN_POINT('Ctrl Pts',(20.4942382458908,32.9398050588526,22.6679634583242));
#210610=CARTESIAN_POINT('Ctrl Pts',(20.4936154318723,32.9399083599682,22.6482497017256));
#210611=CARTESIAN_POINT('Ctrl Pts',(20.4946190793183,32.9418669075939,22.6292262344822));
#210612=CARTESIAN_POINT('Origin',(5.74151140368755,4.39848094274979,20.8215240273447));
#210613=CARTESIAN_POINT('',(19.3643737329504,29.9511968349827,19.7002959441466));
#210614=CARTESIAN_POINT('',(19.3643737146746,29.9511968346134,20.2609099800196));
#210615=CARTESIAN_POINT('',(21.066875829005,28.9679105915052,19.7002959443088));
#210616=CARTESIAN_POINT('Origin',(5.74151140371725,4.39848094220437,19.700295952955));
#210617=CARTESIAN_POINT('',(21.0668758435713,28.9679105927188,20.2609099864551));
#210618=CARTESIAN_POINT('Origin',(5.74151140368762,4.39848094275035,20.8215240253649));
#210619=CARTESIAN_POINT('',(34.6819438360145,3.41104075914615,19.7002959441978));
#210620=CARTESIAN_POINT('',(34.6819438399388,3.41104075502443,20.2609099860949));
#210621=CARTESIAN_POINT('',(34.6822436668175,5.37709403773519,19.7002959441065));
#210622=CARTESIAN_POINT('',(34.6822436710645,5.37709404347424,20.2609101223188));
#210623=CARTESIAN_POINT('Origin',(5.7415114037947,4.39848094230584,19.7002959418046));
#210624=CARTESIAN_POINT('Origin',(5.74151140368755,4.3984809427505,20.8215240264172));
#210625=CARTESIAN_POINT('',(21.0593813294037,-20.1756218492247,19.7002959441118));
#210626=CARTESIAN_POINT('',(21.0593813280893,-20.1756218503311,20.2609099983604));
#210627=CARTESIAN_POINT('',(19.3565792655415,-21.1583888618384,19.7002959441242));
#210628=CARTESIAN_POINT('Origin',(5.74151140373807,4.39848094237789,19.700295933082));
#210629=CARTESIAN_POINT('',(19.3565792644668,-21.1583888627112,20.2609099861738));
#210630=CARTESIAN_POINT('Ctrl Pts',(15.1419331536042,22.2959646867623,24.908320353722));
#210631=CARTESIAN_POINT('Ctrl Pts',(15.2463113047805,22.476651461142,24.8685292785125));
#210632=CARTESIAN_POINT('Ctrl Pts',(15.4156139397032,22.7697295100742,24.8025028242331));
#210633=CARTESIAN_POINT('Ctrl Pts',(15.5846837843805,23.0624073818849,24.7341547765463));
#210634=CARTESIAN_POINT('Ctrl Pts',(15.6495683242497,23.1747298074434,24.7075684222391));
#210635=CARTESIAN_POINT('Ctrl Pts',(14.7097366368188,22.5033129072591,24.7164121011654));
#210636=CARTESIAN_POINT('Ctrl Pts',(14.8138493677386,22.6835241483612,24.6767049888832));
#210637=CARTESIAN_POINT('Ctrl Pts',(14.9827210856796,22.9758309810691,24.6108195892751));
#210638=CARTESIAN_POINT('Ctrl Pts',(15.1513600122015,23.2677388459548,24.5426201649833));
#210639=CARTESIAN_POINT('Ctrl Pts',(15.2160790947153,23.3797657841475,24.5160919826584));
#210640=CARTESIAN_POINT('Ctrl Pts',(14.4261903656088,22.7457102155171,25.0734288351555));
#210641=CARTESIAN_POINT('Ctrl Pts',(14.5307920597705,22.9267977806835,25.033515079917));
#210642=CARTESIAN_POINT('Ctrl Pts',(14.7004575297786,23.2205256497508,24.9672881100723));
#210643=CARTESIAN_POINT('Ctrl Pts',(14.8698900724091,23.5138520498774,24.8987370874694));
#210644=CARTESIAN_POINT('Ctrl Pts',(14.9349138569068,23.6264233070054,24.872072412227));
#210645=CARTESIAN_POINT('Ctrl Pts',(14.6365535375811,22.7280023130302,25.5446502873522));
#210646=CARTESIAN_POINT('Ctrl Pts',(14.7418031943237,22.9102510070189,25.5044909017325));
#210647=CARTESIAN_POINT('Ctrl Pts',(14.9125205757488,23.2058618467161,25.4378556478498));
#210648=CARTESIAN_POINT('Ctrl Pts',(15.0830049245811,23.5010680497506,25.3688809277853));
#210649=CARTESIAN_POINT('Ctrl Pts',(15.1484325508763,23.6143606428961,25.3420512950741));
#210650=CARTESIAN_POINT('',(15.0048530763651,23.4366185748577,25.1992654864836));
#210651=CARTESIAN_POINT('Origin',(13.9991194851549,21.6952500986015,16.77403570127));
#210652=CARTESIAN_POINT('',(14.9984587864032,23.4182009188673,25.1415014773127));
#210653=CARTESIAN_POINT('Origin',(15.2984655201707,23.2862323963458,25.1862594666263));
#210654=CARTESIAN_POINT('Ctrl Pts',(14.9984596088949,23.4182004988126,25.1415015791966));
#210655=CARTESIAN_POINT('Ctrl Pts',(14.9974036319525,23.4115131523867,25.1224551892831));
#210656=CARTESIAN_POINT('Ctrl Pts',(14.9974181031001,23.4041719954553,25.1031306829134));
#210657=CARTESIAN_POINT('Ctrl Pts',(14.998607789321,23.3961520773627,25.083763576169));
#210658=CARTESIAN_POINT('Ctrl Pts',(14.9991888836986,23.3922348013358,25.0743038407845));
#210659=CARTESIAN_POINT('Ctrl Pts',(15.0000498840133,23.3881560723285,25.0648343319036));
#210660=CARTESIAN_POINT('Ctrl Pts',(15.0011999715287,23.3839157726637,25.055384424378));
#210661=CARTESIAN_POINT('Ctrl Pts',(15.0019491039936,23.3811537688186,25.049229038442));
#210662=CARTESIAN_POINT('Ctrl Pts',(15.0027899171207,23.3784266843793,25.0433057625694));
#210663=CARTESIAN_POINT('Ctrl Pts',(15.0037574994836,23.3756003824069,25.0373219347684));
#210664=CARTESIAN_POINT('Ctrl Pts',(15.0046956787633,23.372859966655,25.0315199447043));
#210665=CARTESIAN_POINT('Ctrl Pts',(15.0057530631409,23.3700261094844,25.0256607510861));
#210666=CARTESIAN_POINT('Ctrl Pts',(15.007003899273,23.3669605001735,25.0194930868507));
#210667=CARTESIAN_POINT('Ctrl Pts',(15.0074806334853,23.3657920970531,25.0171423900047));
#210668=CARTESIAN_POINT('Ctrl Pts',(15.0079859199011,23.3645898697512,25.0147470714288));
#210669=CARTESIAN_POINT('Ctrl Pts',(15.0085256530495,23.363345561342,25.0122940183617));
#210670=CARTESIAN_POINT('Ctrl Pts',(15.0119420289766,23.355469400118,24.9967668055709));
#210671=CARTESIAN_POINT('Ctrl Pts',(15.0160754365794,23.3474775151137,24.9819961175842));
#210672=CARTESIAN_POINT('Ctrl Pts',(15.0207516305164,23.3394889855499,24.9680626072232));
#210673=CARTESIAN_POINT('Ctrl Pts',(15.0259982439341,23.3305259855202,24.9524294355885));
#210674=CARTESIAN_POINT('Ctrl Pts',(15.0319240323078,23.3215682973969,24.9378556322321));
#210675=CARTESIAN_POINT('Ctrl Pts',(15.0382834329549,23.3127685914975,24.9243654699981));
#210676=CARTESIAN_POINT('Ctrl Pts',(15.043260026932,23.3058823193768,24.9138086480821));
#210677=CARTESIAN_POINT('Ctrl Pts',(15.048501811262,23.2990923706483,24.9039142804249));
#210678=CARTESIAN_POINT('Ctrl Pts',(15.053890822728,23.2924615055981,24.8946744172277));
#210679=CARTESIAN_POINT('Ctrl Pts',(15.060028535116,23.2849094076262,24.8841508503049));
#210680=CARTESIAN_POINT('Ctrl Pts',(15.0663592237457,23.2775638931716,24.8744720896306));
#210681=CARTESIAN_POINT('Ctrl Pts',(15.07273167384,23.2704997466197,24.8655863132814));
#210682=CARTESIAN_POINT('Ctrl Pts',(15.0759178988871,23.2669676733437,24.8611434251069));
#210683=CARTESIAN_POINT('Ctrl Pts',(15.0795963916646,23.2629742370482,24.8562346770782));
#210684=CARTESIAN_POINT('Ctrl Pts',(15.0836106509745,23.2587404043219,24.8511937819328));
#210685=CARTESIAN_POINT('Ctrl Pts',(15.0872399683347,23.2549125692401,24.8466362765875));
#210686=CARTESIAN_POINT('Ctrl Pts',(15.0911436283707,23.2508884683352,24.8419710670279));
#210687=CARTESIAN_POINT('Ctrl Pts',(15.0951677781477,23.2468372348145,24.8374147058124));
#210688=CARTESIAN_POINT('Ctrl Pts',(15.095594597824,23.2464075425129,24.836931437364));
#210689=CARTESIAN_POINT('Ctrl Pts',(15.0960227364983,23.2459775487941,24.8364493614599));
#210690=CARTESIAN_POINT('Ctrl Pts',(15.0964519846253,23.245547457889,24.8359687131832));
#210691=CARTESIAN_POINT('Ctrl Pts',(15.1078640058633,23.2341130304894,24.8231901639065));
#210692=CARTESIAN_POINT('Ctrl Pts',(15.1201001107488,23.2225707596694,24.8113816771101));
#210693=CARTESIAN_POINT('Ctrl Pts',(15.1330027844952,23.2110488515442,24.8006399017221));
#210694=CARTESIAN_POINT('Ctrl Pts',(15.1459361953323,23.1994994956247,24.7898725369925));
#210695=CARTESIAN_POINT('Ctrl Pts',(15.1595387215797,23.1879710867923,24.7801771974167));
#210696=CARTESIAN_POINT('Ctrl Pts',(15.1736261485232,23.1765833663364,24.7716064665714));
#210697=CARTESIAN_POINT('Ctrl Pts',(15.1877993791096,23.165126285599,24.7629835331535));
#210698=CARTESIAN_POINT('Ctrl Pts',(15.2024627371727,23.1538120437566,24.7554990021885));
#210699=CARTESIAN_POINT('Ctrl Pts',(15.2174128413901,23.1427461162275,24.7491590184379));
#210700=CARTESIAN_POINT('Ctrl Pts',(15.2192967134146,23.1413516917476,24.7483601131025));
#210701=CARTESIAN_POINT('Ctrl Pts',(15.2211851263315,23.1399611840859,24.7475793202057));
#210702=CARTESIAN_POINT('Ctrl Pts',(15.2230776643676,23.1385747808825,24.7468165992197));
#210703=CARTESIAN_POINT('Ctrl Pts',(15.2393826179959,23.1266303763262,24.7402454603197));
#210704=CARTESIAN_POINT('Ctrl Pts',(15.2559915897153,23.114999504386,24.7350186349167));
#210705=CARTESIAN_POINT('Ctrl Pts',(15.2726904774193,23.1037929591675,24.7310539470082));
#210706=CARTESIAN_POINT('Ctrl Pts',(15.2896795441733,23.0923916761496,24.7270203641295));
#210707=CARTESIAN_POINT('Ctrl Pts',(15.3067610279234,23.0814297519524,24.7242927582481));
#210708=CARTESIAN_POINT('Ctrl Pts',(15.3237251144723,23.0709923432582,24.7227429380013));
#210709=CARTESIAN_POINT('Ctrl Pts',(15.3378772236245,23.0622850458343,24.7214500169097));
#210710=CARTESIAN_POINT('Ctrl Pts',(15.3519477902911,23.0539421947413,24.7209758550626));
#210711=CARTESIAN_POINT('Ctrl Pts',(15.3658275652556,23.0459962637438,24.7212280327177));
#210712=CARTESIAN_POINT('Origin',(8.36043600464556,9.93273079812553,-49.0480678101355));
#210713=CARTESIAN_POINT('Origin',(10.1933147569303,15.1002205887245,-29.4282906490381));
#210714=CARTESIAN_POINT('Ctrl Pts',(19.3233169505786,29.537036539062,21.3444825879657));
#210715=CARTESIAN_POINT('Ctrl Pts',(19.3279809834634,29.5445770296681,21.3425418053833));
#210716=CARTESIAN_POINT('Ctrl Pts',(19.3652600671597,29.6048697013168,21.3251290994145));
#210717=CARTESIAN_POINT('Ctrl Pts',(19.4310407887699,29.71157214595,21.2652835135844));
#210718=CARTESIAN_POINT('Ctrl Pts',(19.5020272082832,29.8268547036707,21.1251485437035));
#210719=CARTESIAN_POINT('Ctrl Pts',(19.5427630752816,29.8931383962567,20.946083689186));
#210720=CARTESIAN_POINT('Ctrl Pts',(19.5465628014243,29.8992646684397,20.8044076244255));
#210721=CARTESIAN_POINT('Ctrl Pts',(19.5400938484172,29.88879500108,20.7295373077739));
#210722=CARTESIAN_POINT('Ctrl Pts',(19.538930041543,29.886911627097,20.7183248148441));
#210723=CARTESIAN_POINT('Ctrl Pts',(18.8792916991986,29.7417004463676,21.1513651117605));
#210724=CARTESIAN_POINT('Ctrl Pts',(18.8823833996581,29.746315827457,21.1499083378477));
#210725=CARTESIAN_POINT('Ctrl Pts',(18.9070592542336,29.783133693622,21.1370905386444));
#210726=CARTESIAN_POINT('Ctrl Pts',(18.9500384692029,29.8470102238284,21.0966281191424));
#210727=CARTESIAN_POINT('Ctrl Pts',(18.9952629516343,29.9143405731168,21.0077339305487));
#210728=CARTESIAN_POINT('Ctrl Pts',(19.0208595597297,29.9523760323434,20.897449381761));
#210729=CARTESIAN_POINT('Ctrl Pts',(19.0231715725232,29.9559027902907,20.8111127900217));
#210730=CARTESIAN_POINT('Ctrl Pts',(19.0191751831082,29.9498750846747,20.7653343588338));
#210731=CARTESIAN_POINT('Ctrl Pts',(19.0184557517365,29.9487897909073,20.7584734552492));
#210732=CARTESIAN_POINT('Ctrl Pts',(18.6027811806648,29.9993730292154,21.516731022809));
#210733=CARTESIAN_POINT('Ctrl Pts',(18.6087387795645,30.0093939118963,21.5136444383598));
#210734=CARTESIAN_POINT('Ctrl Pts',(18.6562886925598,30.0893264037167,21.4865010418534));
#210735=CARTESIAN_POINT('Ctrl Pts',(18.7391093947903,30.227911147778,21.4010298763419));
#210736=CARTESIAN_POINT('Ctrl Pts',(18.8261888900274,30.3738572109991,21.2136321025454));
#210737=CARTESIAN_POINT('Ctrl Pts',(18.8754650590376,30.4562510717773,20.9813692154069));
#210738=CARTESIAN_POINT('Ctrl Pts',(18.8799029086582,30.4638899517025,20.7996068944625));
#210739=CARTESIAN_POINT('Ctrl Pts',(18.8722218906137,30.4508326968752,20.7032197047336));
#210740=CARTESIAN_POINT('Ctrl Pts',(18.8708391158976,30.4484816676987,20.6887735965515));
#210741=CARTESIAN_POINT('Ctrl Pts',(18.8367572087832,29.9904482429616,21.9873960810242));
#210742=CARTESIAN_POINT('Ctrl Pts',(18.8464641992623,30.0075004855081,21.9825874141671));
#210743=CARTESIAN_POINT('Ctrl Pts',(18.9239934549561,30.1436594979916,21.9399667739987));
#210744=CARTESIAN_POINT('Ctrl Pts',(19.0598809625529,30.3818217112358,21.8009218728199));
#210745=CARTESIAN_POINT('Ctrl Pts',(19.2045172539811,30.6354398458431,21.4874557784157));
#210746=CARTESIAN_POINT('Ctrl Pts',(19.2869206896183,30.7797784784559,21.093752620079));
#210747=CARTESIAN_POINT('Ctrl Pts',(19.2944611291584,30.7931406176992,20.784161358155));
#210748=CARTESIAN_POINT('Ctrl Pts',(19.2815085460733,30.7703014532906,20.6202377046054));
#210749=CARTESIAN_POINT('Ctrl Pts',(19.2791774916322,30.7661908379325,20.5956779605236));
#210750=CARTESIAN_POINT('',(18.8699621925963,30.1288523881419,21.734839667313));
#210751=CARTESIAN_POINT('',(19.1666120455699,30.6424837344325,20.8215209661263));
#210752=CARTESIAN_POINT('Ctrl Pts',(18.8699621925963,30.1288523881419,21.734839667313));
#210753=CARTESIAN_POINT('Ctrl Pts',(18.9674002560466,30.2975827672586,21.6479827479618));
#210754=CARTESIAN_POINT('Ctrl Pts',(19.0447544843863,30.4314752437119,21.5030306894114));
#210755=CARTESIAN_POINT('Ctrl Pts',(19.1440785074781,30.6034361068858,21.1745448358712));
#210756=CARTESIAN_POINT('Ctrl Pts',(19.1665834215982,30.6424635768015,20.9921033881597));
#210757=CARTESIAN_POINT('Ctrl Pts',(19.1666120455698,30.6424837344325,20.8215209661263));
#210758=CARTESIAN_POINT('Origin',(19.599575374663,30.3924119153379,20.8215193432347));
#210759=CARTESIAN_POINT('Origin',(19.3029554279698,29.8788007964394,21.7349030206505));
#210760=CARTESIAN_POINT('Ctrl Pts',(6.19745180983877,34.2854131772229,18.2990038140122));
#210761=CARTESIAN_POINT('Ctrl Pts',(6.19880278025839,34.2796623171162,18.4111240394279));
#210762=CARTESIAN_POINT('Ctrl Pts',(6.19598338393573,34.2904611360771,18.7336910544778));
#210763=CARTESIAN_POINT('Ctrl Pts',(6.16220237226194,34.4354038626959,19.2428095589128));
#210764=CARTESIAN_POINT('Ctrl Pts',(6.05455838264675,34.7737259928024,19.7585740968381));
#210765=CARTESIAN_POINT('Ctrl Pts',(5.85184191805411,35.2152355704565,20.1386554434053));
#210766=CARTESIAN_POINT('Ctrl Pts',(5.5507738072189,35.6721300270569,20.3674633519405));
#210767=CARTESIAN_POINT('Ctrl Pts',(5.1892295467389,36.0678917799913,20.4764739582893));
#210768=CARTESIAN_POINT('Ctrl Pts',(4.81923326792078,36.3705475721862,20.5136416535132));
#210769=CARTESIAN_POINT('Ctrl Pts',(4.5670168349379,36.5286306692298,20.5159524434621));
#210770=CARTESIAN_POINT('Ctrl Pts',(4.44881198483095,36.5935879634213,20.5143040720708));
#210771=CARTESIAN_POINT('Ctrl Pts',(5.76648720842535,34.6723469360792,18.3212337595592));
#210772=CARTESIAN_POINT('Ctrl Pts',(5.76832935450433,34.6685591193778,18.4087457349727));
#210773=CARTESIAN_POINT('Ctrl Pts',(5.76462895255155,34.6756102403637,18.6605798062131));
#210774=CARTESIAN_POINT('Ctrl Pts',(5.71846611314214,34.7711599423529,19.0571727214616));
#210775=CARTESIAN_POINT('Ctrl Pts',(5.59794787312612,34.9879537856141,19.4545782289629));
#210776=CARTESIAN_POINT('Ctrl Pts',(5.41415088225762,35.2654388734885,19.7469562803204));
#210777=CARTESIAN_POINT('Ctrl Pts',(5.17413965290402,35.5662067652187,19.930451607845));
#210778=CARTESIAN_POINT('Ctrl Pts',(4.89089466869366,35.8521935877432,20.0239976559443));
#210779=CARTESIAN_POINT('Ctrl Pts',(4.59247066702744,36.0897714163154,20.0577957206433));
#210780=CARTESIAN_POINT('Ctrl Pts',(4.38205278506608,36.2215637430866,20.0600610026206));
#210781=CARTESIAN_POINT('Ctrl Pts',(4.28187291548582,36.2768967371166,20.0585016367086));
#210782=CARTESIAN_POINT('Ctrl Pts',(5.37144954164383,34.2485588984702,18.3041702022933));
#210783=CARTESIAN_POINT('Ctrl Pts',(5.37268423704496,34.2445749310278,18.4105713054413));
#210784=CARTESIAN_POINT('Ctrl Pts',(5.37015269596218,34.2520366125777,18.7166995101381));
#210785=CARTESIAN_POINT('Ctrl Pts',(5.33924777078781,34.3524731584918,19.1996663130062));
#210786=CARTESIAN_POINT('Ctrl Pts',(5.24910832928889,34.5849533113064,19.6879234182656));
#210787=CARTESIAN_POINT('Ctrl Pts',(5.09289968106074,34.8866355557375,20.047621931047));
#210788=CARTESIAN_POINT('Ctrl Pts',(4.87124432837582,35.2031015550946,20.2658988919891));
#210789=CARTESIAN_POINT('Ctrl Pts',(4.60662642576601,35.4852130155774,20.3713154311039));
#210790=CARTESIAN_POINT('Ctrl Pts',(4.33313746705672,35.7068766571678,20.4077000015278));
#210791=CARTESIAN_POINT('Ctrl Pts',(4.1445142090037,35.8250720961597,20.410000215101));
#210792=CARTESIAN_POINT('Ctrl Pts',(4.05562234036687,35.8740091461236,20.4083725292482));
#210793=CARTESIAN_POINT('Ctrl Pts',(5.7885611126968,33.8467639011616,18.281341878765));
#210794=CARTESIAN_POINT('Ctrl Pts',(5.78928333054954,33.8408100138864,18.4130136280326));
#210795=CARTESIAN_POINT('Ctrl Pts',(5.78767378438592,33.8520337900455,18.791778742735));
#210796=CARTESIAN_POINT('Ctrl Pts',(5.76968574558748,34.0020347296912,19.3903000615835));
#210797=CARTESIAN_POINT('Ctrl Pts',(5.69348586664979,34.3565932515146,20.0001021461995));
#210798=CARTESIAN_POINT('Ctrl Pts',(5.5193252022417,34.8231485223195,20.4498647225254));
#210799=CARTESIAN_POINT('Ctrl Pts',(5.23725666495302,35.2962915817567,20.7146739735866));
#210800=CARTESIAN_POINT('Ctrl Pts',(4.89499269345913,35.6880420721563,20.8359713409138));
#210801=CARTESIAN_POINT('Ctrl Pts',(4.55080587011075,35.9742256048602,20.8758162444433));
#210802=CARTESIAN_POINT('Ctrl Pts',(4.32114834662968,36.1182350047383,20.8781631908604));
#210803=CARTESIAN_POINT('Ctrl Pts',(4.21462734082418,36.1765720633913,20.8764441038543));
#210804=CARTESIAN_POINT('',(5.85194555042705,34.8408654003782,19.7002961150996));
#210805=CARTESIAN_POINT('Ctrl Pts',(5.85194555042703,34.8408654003783,19.7002961150996));
#210806=CARTESIAN_POINT('Ctrl Pts',(5.82983957362522,34.8926162798273,19.760657968537));
#210807=CARTESIAN_POINT('Ctrl Pts',(5.80385815659087,34.9478631316973,19.8177499734457));
#210808=CARTESIAN_POINT('Ctrl Pts',(5.77399665740638,35.0058011321426,19.8711079683165));
#210809=CARTESIAN_POINT('Ctrl Pts',(5.76358459469608,35.0260028671666,19.8897127538719));
#210810=CARTESIAN_POINT('Ctrl Pts',(5.75279711735653,35.0463510192165,19.9077019881401));
#210811=CARTESIAN_POINT('Ctrl Pts',(5.74153924296879,35.0669964787947,19.9252377843653));
#210812=CARTESIAN_POINT('Ctrl Pts',(5.73046126643113,35.0873120293986,19.9424933632126));
#210813=CARTESIAN_POINT('Ctrl Pts',(5.71892789109697,35.1079159214288,19.9593100038059));
#210814=CARTESIAN_POINT('Ctrl Pts',(5.7068190088448,35.1289706533304,19.9758070756677));
#210815=CARTESIAN_POINT('Ctrl Pts',(5.69594152807452,35.1478842439174,19.9906264931998));
#210816=CARTESIAN_POINT('Ctrl Pts',(5.68459939829172,35.167162069226,20.0051877572423));
#210817=CARTESIAN_POINT('Ctrl Pts',(5.67268325133279,35.186930832941,20.019550740914));
#210818=CARTESIAN_POINT('Ctrl Pts',(5.66890440423722,35.1931999009212,20.0241055285747));
#210819=CARTESIAN_POINT('Ctrl Pts',(5.66509618800053,35.19947619592,20.0286094419208));
#210820=CARTESIAN_POINT('Ctrl Pts',(5.66125822042597,35.2057585971282,20.0330624089551));
#210821=CARTESIAN_POINT('Ctrl Pts',(5.6258294925182,35.2637521780247,20.0741682688608));
#210822=CARTESIAN_POINT('Ctrl Pts',(5.58786241157221,35.3222657633203,20.1109358088733));
#210823=CARTESIAN_POINT('Ctrl Pts',(5.54733008806979,35.3803353600123,20.1436925236672));
#210824=CARTESIAN_POINT('Ctrl Pts',(5.53167297250134,35.4027668987907,20.1563460215389));
#210825=CARTESIAN_POINT('Ctrl Pts',(5.51577680712782,35.4249339481206,20.1682925497));
#210826=CARTESIAN_POINT('Ctrl Pts',(5.49949920568069,35.4470014981368,20.1796810333269));
#210827=CARTESIAN_POINT('Ctrl Pts',(5.48305695478747,35.4692922634651,20.1911847125204));
#210828=CARTESIAN_POINT('Ctrl Pts',(5.46622547745661,35.4914820532883,20.2021189150039));
#210829=CARTESIAN_POINT('Ctrl Pts',(5.44882465190017,35.5137434619061,20.2125960212503));
#210830=CARTESIAN_POINT('Ctrl Pts',(5.43402581937905,35.5326760612101,20.2215064571456));
#210831=CARTESIAN_POINT('Ctrl Pts',(5.41881463613934,35.5516606944471,20.2300855929856));
#210832=CARTESIAN_POINT('Ctrl Pts',(5.40306155374293,35.5708004594096,20.2383798107366));
#210833=CARTESIAN_POINT('Ctrl Pts',(5.39205173732935,35.584177225501,20.2441766327449));
#210834=CARTESIAN_POINT('Ctrl Pts',(5.38080796974722,35.5975346964867,20.2497923387822));
#210835=CARTESIAN_POINT('Ctrl Pts',(5.36932834629836,35.6108643182752,20.2552277026835));
#210836=CARTESIAN_POINT('Ctrl Pts',(5.32933823283167,35.6572990371636,20.2741621930099));
#210837=CARTESIAN_POINT('Ctrl Pts',(5.28648869673032,35.7033985189029,20.2909077889031));
#210838=CARTESIAN_POINT('Ctrl Pts',(5.24075789140871,35.7488610917031,20.305639132267));
#210839=CARTESIAN_POINT('Ctrl Pts',(5.23688276917761,35.7527134845333,20.3068874320895));
#210840=CARTESIAN_POINT('Ctrl Pts',(5.23298693677436,35.7565612815549,20.308121271541));
#210841=CARTESIAN_POINT('Ctrl Pts',(5.22907036934161,35.7604042862213,20.309340758823));
#210842=CARTESIAN_POINT('Ctrl Pts',(5.19736815439922,35.7915110556183,20.3192117615812));
#210843=CARTESIAN_POINT('Ctrl Pts',(5.16430841538926,35.8223062200607,20.3281431932137));
#210844=CARTESIAN_POINT('Ctrl Pts',(5.12988400044667,35.8527043337447,20.3361984483281));
#210845=CARTESIAN_POINT('Ctrl Pts',(5.11267179297539,35.8679033905866,20.3402260758853));
#210846=CARTESIAN_POINT('Ctrl Pts',(5.09511841837685,35.8830032005561,20.3440346766316));
#210847=CARTESIAN_POINT('Ctrl Pts',(5.07722313584537,35.8979943077095,20.3476323518014));
#210848=CARTESIAN_POINT('Ctrl Pts',(5.0670460438177,35.9065197879208,20.3496783586876));
#210849=CARTESIAN_POINT('Ctrl Pts',(5.05711503837411,35.9147180190359,20.3515883483206));
#210850=CARTESIAN_POINT('Ctrl Pts',(5.0468239258842,35.9230876648914,20.3534821377236));
#210851=CARTESIAN_POINT('Ctrl Pts',(5.03901926356248,35.9294351088357,20.3549183660044));
#210852=CARTESIAN_POINT('Ctrl Pts',(5.03100692028887,35.9358807667761,20.3563446355571));
#210853=CARTESIAN_POINT('Ctrl Pts',(5.02251083730125,35.9426321874313,20.3578004608619));
#210854=CARTESIAN_POINT('Ctrl Pts',(5.02104660663623,35.9437957397613,20.358051360489));
#210855=CARTESIAN_POINT('Ctrl Pts',(5.0195788619662,35.944959934742,20.3583012929945));
#210856=CARTESIAN_POINT('Ctrl Pts',(5.01810760385677,35.9461247648882,20.3585502532847));
#210857=CARTESIAN_POINT('Ctrl Pts',(4.96638899762166,35.9870716193362,20.3673018646683));
#210858=CARTESIAN_POINT('Ctrl Pts',(4.91033284206928,36.0288034776908,20.3748515366688));
#210859=CARTESIAN_POINT('Ctrl Pts',(4.84996722182649,36.0710960750388,20.3810219096644));
#210860=CARTESIAN_POINT('Ctrl Pts',(4.80190874004195,36.1047662007012,20.3859342878859));
#210861=CARTESIAN_POINT('Ctrl Pts',(4.75111872813447,36.1387931778814,20.3899716389493));
#210862=CARTESIAN_POINT('Ctrl Pts',(4.69758064663656,36.1730485959797,20.3930533002811));
#210863=CARTESIAN_POINT('Ctrl Pts',(4.68387025551895,36.1818209532791,20.393842472791));
#210864=CARTESIAN_POINT('Ctrl Pts',(4.66997946401672,36.1906081440019,20.3945690663063));
#210865=CARTESIAN_POINT('Ctrl Pts',(4.65590758984184,36.1994076419751,20.3952319932151));
#210866=CARTESIAN_POINT('Ctrl Pts',(4.60957547248429,36.228380283978,20.397414702281));
#210867=CARTESIAN_POINT('Ctrl Pts',(4.56128235629417,36.2574875711483,20.3989049978693));
#210868=CARTESIAN_POINT('Ctrl Pts',(4.51098238485008,36.286664812934,20.3996763870582));
#210869=CARTESIAN_POINT('Ctrl Pts',(4.48385726378349,36.3023991402727,20.4000923718895));
#210870=CARTESIAN_POINT('Ctrl Pts',(4.45614807561426,36.3181535334228,20.4002997463695));
#210871=CARTESIAN_POINT('Ctrl Pts',(4.42784397237774,36.3339151683233,20.4002991202148));
#210872=CARTESIAN_POINT('',(5.61432507274041,34.3736155286639,19.7002953228539));
#210873=CARTESIAN_POINT('Ctrl Pts',(5.85194555789017,34.8408652541403,19.7002959441818));
#210874=CARTESIAN_POINT('Ctrl Pts',(5.82624389073772,34.8410038683833,19.7002959441818));
#210875=CARTESIAN_POINT('Ctrl Pts',(5.80090820455928,34.8370604640478,19.7002959441816));
#210876=CARTESIAN_POINT('Ctrl Pts',(5.75036482200524,34.819735840295,19.7002959441816));
#210877=CARTESIAN_POINT('Ctrl Pts',(5.72638962070059,34.8059977501649,19.7002959441816));
#210878=CARTESIAN_POINT('Ctrl Pts',(5.67684362509368,34.7648244111954,19.7002959441814));
#210879=CARTESIAN_POINT('Ctrl Pts',(5.65432797400973,34.7353347130122,19.7002959442204));
#210880=CARTESIAN_POINT('Ctrl Pts',(5.61680904442106,34.6642154277303,19.7002959442203));
#210881=CARTESIAN_POINT('Ctrl Pts',(5.60398659200423,34.6213623547023,19.7002959441809));
#210882=CARTESIAN_POINT('Ctrl Pts',(5.5926386744752,34.5425232057383,19.7002959441809));
#210883=CARTESIAN_POINT('Ctrl Pts',(5.59186683162935,34.5062573709555,19.7002959441809));
#210884=CARTESIAN_POINT('Ctrl Pts',(5.59814239409031,34.4377037191462,19.7002959441809));
#210885=CARTESIAN_POINT('Ctrl Pts',(5.60457913758544,34.4051065619852,19.7002959441808));
#210886=CARTESIAN_POINT('Ctrl Pts',(5.61436701677638,34.373627738197,19.7002959441808));
#210887=CARTESIAN_POINT('Ctrl Pts',(5.61432507274047,34.3736155286638,19.7002953228541));
#210888=CARTESIAN_POINT('Ctrl Pts',(5.59012358763237,34.4526326592884,19.8216527450957));
#210889=CARTESIAN_POINT('Ctrl Pts',(5.5629050213899,34.5288837269625,19.9153850849374));
#210890=CARTESIAN_POINT('Ctrl Pts',(5.52449360621559,34.6264319439085,20.0246730923102));
#210891=CARTESIAN_POINT('Ctrl Pts',(5.51211426009964,34.6562141566415,20.0559070852693));
#210892=CARTESIAN_POINT('Ctrl Pts',(5.49501058297416,34.6959047109789,20.0961368932899));
#210893=CARTESIAN_POINT('Ctrl Pts',(5.48955235137733,34.7083092229502,20.1084413921821));
#210894=CARTESIAN_POINT('Ctrl Pts',(5.4818199070592,34.7256034623649,20.1253664168103));
#210895=CARTESIAN_POINT('Ctrl Pts',(5.47806725680047,34.7339227720681,20.1334457658923));
#210896=CARTESIAN_POINT('Ctrl Pts',(5.47390597096488,34.7430418606491,20.1422262061074));
#210897=CARTESIAN_POINT('Ctrl Pts',(5.47217083863167,34.7468230743743,20.1458534483439));
#210898=CARTESIAN_POINT('Ctrl Pts',(5.47102501020269,34.7493155357192,20.148241705111));
#210899=CARTESIAN_POINT('Ctrl Pts',(5.47109230710284,34.74917186479,20.1481055454616));
#210900=CARTESIAN_POINT('Ctrl Pts',(5.46032257120295,34.7725137727119,20.170422799325));
#210901=CARTESIAN_POINT('Ctrl Pts',(5.45095390047578,34.7921945314498,20.1885624839629));
#210902=CARTESIAN_POINT('Ctrl Pts',(5.43740253433178,34.8199542745772,20.2134905392172));
#210903=CARTESIAN_POINT('Ctrl Pts',(5.43296887665377,34.8289145091766,20.2214194355038));
#210904=CARTESIAN_POINT('Ctrl Pts',(5.42429905736924,34.8462282343799,20.2365577072853));
#210905=CARTESIAN_POINT('Ctrl Pts',(5.42061469768811,34.8535054867615,20.2428477241055));
#210906=CARTESIAN_POINT('Ctrl Pts',(5.40659070393986,34.8808586191157,20.2662135297535));
#210907=CARTESIAN_POINT('Ctrl Pts',(5.39678252215651,34.8995223432134,20.281568818628));
#210908=CARTESIAN_POINT('Ctrl Pts',(5.38133231685386,34.9281305639313,20.3042001912351));
#210909=CARTESIAN_POINT('Ctrl Pts',(5.37342340894917,34.9425875808308,20.3154163721622));
#210910=CARTESIAN_POINT('Ctrl Pts',(5.36523175327389,34.9572668372741,20.3264733220362));
#210911=CARTESIAN_POINT('Ctrl Pts',(5.35970703799087,34.9671015264889,20.3338081276589));
#210912=CARTESIAN_POINT('Ctrl Pts',(5.35637537338658,34.9729874300409,20.3381476838776));
#210913=CARTESIAN_POINT('Ctrl Pts',(5.33577566012887,35.0091775637399,20.3646072633386));
#210914=CARTESIAN_POINT('Ctrl Pts',(5.31477126754147,35.0447247063416,20.3886739486391));
#210915=CARTESIAN_POINT('Ctrl Pts',(5.27846014748071,35.1028628135032,20.4244927857807));
#210916=CARTESIAN_POINT('Ctrl Pts',(5.2591023101018,35.1331321131073,20.4423295674079));
#210917=CARTESIAN_POINT('Ctrl Pts',(5.23423661514521,35.1704407502754,20.4627486454834));
#210918=CARTESIAN_POINT('Ctrl Pts',(5.22121056007698,35.1895758885176,20.4728261823309));
#210919=CARTESIAN_POINT('Ctrl Pts',(5.21549839546211,35.1978776504053,20.4771131320336));
#210920=CARTESIAN_POINT('Ctrl Pts',(5.21166121838583,35.2034343595987,20.4799635729515));
#210921=CARTESIAN_POINT('Ctrl Pts',(5.2104522257914,35.2051827008623,20.4808580529973));
#210922=CARTESIAN_POINT('Ctrl Pts',(5.16502953946819,35.2704890067528,20.5139139449512));
#210923=CARTESIAN_POINT('Ctrl Pts',(5.12746941657262,35.3196970580132,20.5351856443442));
#210924=CARTESIAN_POINT('Ctrl Pts',(5.08313493840674,35.3756819800932,20.5582224985472));
#210925=CARTESIAN_POINT('Ctrl Pts',(5.07033629386029,35.3913919571586,20.5643943010477));
#210926=CARTESIAN_POINT('Ctrl Pts',(5.05443353336872,35.4106529355806,20.5718445155442));
#210927=CARTESIAN_POINT('Ctrl Pts',(5.04730386470513,35.4192071629768,20.5751147549178));
#210928=CARTESIAN_POINT('Ctrl Pts',(5.04047430939998,35.4273260028275,20.5782034199544));
#210929=CARTESIAN_POINT('Ctrl Pts',(5.0378704434425,35.4304086721314,20.5793770978632));
#210930=CARTESIAN_POINT('Ctrl Pts',(5.03620675925369,35.4323758029429,20.5801267949863));
#210931=CARTESIAN_POINT('Ctrl Pts',(5.0366057231269,35.4319063176257,20.579946663448));
#210932=CARTESIAN_POINT('Ctrl Pts',(5.00338597431451,35.4710869129812,20.5949232675799));
#210933=CARTESIAN_POINT('Ctrl Pts',(4.95473112680507,35.5257675377223,20.6138580841241));
#210934=CARTESIAN_POINT('Ctrl Pts',(4.90360033543162,35.5791528031646,20.6297292479897));
#210935=CARTESIAN_POINT('Ctrl Pts',(4.86898123816118,35.6144161474265,20.6396579660488));
#210936=CARTESIAN_POINT('Ctrl Pts',(4.85232518312131,35.6309931550778,20.6440731512475));
#210937=CARTESIAN_POINT('Ctrl Pts',(4.68355950360404,35.7945824405307,20.6850217204834));
#210938=CARTESIAN_POINT('Ctrl Pts',(4.49825749132209,35.943516256617,20.7016831765687));
#210939=CARTESIAN_POINT('Ctrl Pts',(4.27494449882381,36.0758031270147,20.7002959434263));
#210940=CARTESIAN_POINT('Origin',(5.74151140047292,4.39848095768212,20.7002959256415));
#210941=CARTESIAN_POINT('',(-8.78000443203121,33.1941069786137,20.7002959451931));
#210942=CARTESIAN_POINT('Origin',(5.74151140040712,4.39848095693847,20.7002959584386));
#210943=CARTESIAN_POINT('Origin',(-8.91508829998457,33.4619732670294,20.7002959437467));
#210944=CARTESIAN_POINT('Origin',(-8.64492056376228,32.9262406896089,20.7002959439816));
#210945=CARTESIAN_POINT('Origin',(-8.64492056379369,32.9262406896808,20.7002959440216));
#210946=CARTESIAN_POINT('Origin',(5.74151158839662,4.39848065296999,23.7711764490606));
#210947=CARTESIAN_POINT('Origin',(5.74151140746125,4.39848094565988,23.7436620084944));
#210948=CARTESIAN_POINT('Origin',(-9.54320594295652,32.8714958597811,22.6140994583602));
#210949=CARTESIAN_POINT('',(-9.09906263238199,33.1011403876367,22.618841462513));
#210950=CARTESIAN_POINT('',(-9.10405046145357,33.1107873016136,22.898045405752));
#210951=CARTESIAN_POINT('',(-9.77969314975986,33.3120339282314,23.2644099886909));
#210952=CARTESIAN_POINT('Ctrl Pts',(-9.09906260274148,33.1011405532165,
22.6188415032205));
#210953=CARTESIAN_POINT('Ctrl Pts',(-9.12725913567584,33.1556739375426,
22.6739335211577));
#210954=CARTESIAN_POINT('Ctrl Pts',(-9.16849907759783,33.2092243881179,
22.7335313847137));
#210955=CARTESIAN_POINT('Ctrl Pts',(-9.27034370698287,33.2957740418759,
22.8508573984697));
#210956=CARTESIAN_POINT('Ctrl Pts',(-9.33087845571059,33.3286268937545,
22.9087541034379));
#210957=CARTESIAN_POINT('Ctrl Pts',(-9.44901145792649,33.3662342240689,
23.0109328120276));
#210958=CARTESIAN_POINT('Ctrl Pts',(-9.51570272283746,33.3752156754967,
23.0634611665144));
#210959=CARTESIAN_POINT('Ctrl Pts',(-9.6493042825319,33.3646826472669,23.1649141224172));
#210960=CARTESIAN_POINT('Ctrl Pts',(-9.71600663848633,33.3450304378997,
23.2140979364983));
#210961=CARTESIAN_POINT('Ctrl Pts',(-9.77512237193486,33.3144645974431,
23.2607838308959));
#210962=CARTESIAN_POINT('Ctrl Pts',(-9.77740398595283,33.3132627883059,
23.262590995916));
#210963=CARTESIAN_POINT('Ctrl Pts',(-9.77969315338051,33.312033930108,23.2644099854022));
#210964=CARTESIAN_POINT('',(-9.77969314172434,33.3120339312045,23.3925742999348));
#210965=CARTESIAN_POINT('',(-9.779693144677,33.3120339288415,23.3284922993555));
#210966=CARTESIAN_POINT('Ctrl Pts',(-9.77969314389575,33.3120339352492,
23.3925742964496));
#210967=CARTESIAN_POINT('Ctrl Pts',(-9.77002594404112,33.3172234277439,
23.3925742943647));
#210968=CARTESIAN_POINT('Ctrl Pts',(-9.76020918428752,33.3220839216237,
23.3928794829534));
#210969=CARTESIAN_POINT('Ctrl Pts',(-9.7388725864014,33.3317897199532,23.3941800570851));
#210970=CARTESIAN_POINT('Ctrl Pts',(-9.72735157506669,33.3365169408268,
23.3952636275841));
#210971=CARTESIAN_POINT('Ctrl Pts',(-9.69304610613705,33.3491256243553,
23.3995618813272));
#210972=CARTESIAN_POINT('Ctrl Pts',(-9.67006293382682,33.3557146679522,
23.4038011158924));
#210973=CARTESIAN_POINT('Ctrl Pts',(-9.64690158910427,33.3606248868853,
23.4092577626173));
#210974=CARTESIAN_POINT('Origin',(5.74151140045927,4.39848095799078,23.2636412917866));
#210975=CARTESIAN_POINT('',(-10.0521997457601,33.1640858344166,23.3925742875057));
#210976=CARTESIAN_POINT('Ctrl Pts',(-9.77969314874704,33.3120339266351,
23.2644099888871));
#210977=CARTESIAN_POINT('Ctrl Pts',(-9.78896797555432,33.3070550683085,
23.271779831906));
#210978=CARTESIAN_POINT('Ctrl Pts',(-9.79837586010935,33.3019990308722,
23.2789040478642));
#210979=CARTESIAN_POINT('Ctrl Pts',(-9.85634044158452,33.2708099056755,
23.3206317999961));
#210980=CARTESIAN_POINT('Ctrl Pts',(-9.90807636814125,33.242812165107,23.3486792940711));
#210981=CARTESIAN_POINT('Ctrl Pts',(-9.991298613976,33.1974596768352,23.3789837404865));
#210982=CARTESIAN_POINT('Ctrl Pts',(-10.0216732554406,33.1808463614408,
23.3871893274944));
#210983=CARTESIAN_POINT('Ctrl Pts',(-10.0521997503374,33.1640858363336,
23.3925742675235));
#210984=CARTESIAN_POINT('Origin',(5.74151140984256,4.39848094154868,23.3925747473064));
#210985=CARTESIAN_POINT('Origin',(5.74151140045927,4.39848095799064,23.2636412594346));
#210986=CARTESIAN_POINT('',(-11.529248421407,32.3022834268896,23.2644099641985));
#210987=CARTESIAN_POINT('',(-11.5292484445033,32.3022834115196,23.392574291267));
#210988=CARTESIAN_POINT('',(-11.5292484373228,32.3022834274116,23.0117568069141));
#210989=CARTESIAN_POINT('',(-11.2648188935115,32.4642263718388,23.3925742906015));
#210990=CARTESIAN_POINT('Origin',(5.74151140984256,4.39848094154854,23.3925747473229));
#210991=CARTESIAN_POINT('Ctrl Pts',(-11.2648188930294,32.4642263759128,
23.3925742742812));
#210992=CARTESIAN_POINT('Ctrl Pts',(-11.2946026789519,32.4461790055934,
23.3871893341871));
```
