## Supplementary Material 4 for "De novo Powered Air-Purifying Respirator Design and Fabrication for Pandemic Response": Pelican Case PAPR Assembly.step (part 18 of 22)

```
#210993=CARTESIAN_POINT('Ctrl Pts',(-11.3241830331623,32.428189477338,23.3789837485238));
#210994=CARTESIAN_POINT('Ctrl Pts',(-11.4050856168694,32.3788178183898,
23.3486793047185));
#210995=CARTESIAN_POINT('Ctrl Pts',(-11.455209727458,32.3480273475376,23.3206318105499));
#210996=CARTESIAN_POINT('Ctrl Pts',(-11.5112131566272,32.3134401806256,
23.2789040487598));
#210997=CARTESIAN_POINT('Ctrl Pts',(-11.5202974816033,32.3078234949107,
23.2717798225103));
#210998=CARTESIAN_POINT('Ctrl Pts',(-11.5292484148846,32.3022834105739,
23.2644099685416));
#210999=CARTESIAN_POINT('Origin',(-11.2661044629296,31.8771302096881,23.4093868340369));
#211000=CARTESIAN_POINT('',(-11.6871364517695,31.6074414018836,22.6188416739009));
#211001=CARTESIAN_POINT('Ctrl Pts',(-11.5292484182951,32.3022834390283,
23.2644099512941));
#211002=CARTESIAN_POINT('Ctrl Pts',(-11.5314576270479,32.3009160733611,
23.2625909736942));
#211003=CARTESIAN_POINT('Ctrl Pts',(-11.5336396363947,32.2995417164146,
23.2607838204158));
#211004=CARTESIAN_POINT('Ctrl Pts',(-11.5896792357998,32.2636460066467,
23.214097937874));
#211005=CARTESIAN_POINT('Ctrl Pts',(-11.6400643465655,32.2157215391123,
23.1649141240421));
#211006=CARTESIAN_POINT('Ctrl Pts',(-11.7160206764393,32.1053088647643,
23.0634611681901));
#211007=CARTESIAN_POINT('Ctrl Pts',(-11.7416071276378,32.0430696077676,
23.0109328135004));
#211008=CARTESIAN_POINT('Ctrl Pts',(-11.7681416610117,31.9219678455796,
22.9087541045202));
#211009=CARTESIAN_POINT('Ctrl Pts',(-11.7699786292839,31.8531173452729,
22.8508573996906));
#211010=CARTESIAN_POINT('Ctrl Pts',(-11.7459868451211,31.7216351597604,
22.7335313822918));
#211011=CARTESIAN_POINT('Ctrl Pts',(-11.7202498217492,31.6591372347121,
22.6739335295795));
#211012=CARTESIAN_POINT('Ctrl Pts',(-11.6871365558389,31.6074415260631,
22.6188415121945));
#211013=CARTESIAN_POINT('Ctrl Pts',(-11.6871363826577,31.6074412555197,
22.6188418348987));
#211014=CARTESIAN_POINT('Ctrl Pts',(-11.6836198255722,31.6019512832735,
22.697897195294));
#211015=CARTESIAN_POINT('Ctrl Pts',(-11.6857683309055,31.6053054829446,
22.7795546990713));
#211016=CARTESIAN_POINT('Ctrl Pts',(-11.6821072470478,31.5995898786528,
22.8604126639608));
#211017=CARTESIAN_POINT('Ctrl Pts',(-11.6231006000669,32.2272070121999,
23.4046718369121));
#211018=CARTESIAN_POINT('Ctrl Pts',(-11.6091056557947,32.2414785692117,
23.4007158249675));
#211019=CARTESIAN_POINT('Ctrl Pts',(-11.5941828489052,32.2549867685001,
23.3976669372369));
#211020=CARTESIAN_POINT('Ctrl Pts',(-11.570154292512,32.2741992125712,23.3945610477993));
#211021=CARTESIAN_POINT('Ctrl Pts',(-11.5617410432287,32.2805034460116,
23.3937735440932));
#211022=CARTESIAN_POINT('Ctrl Pts',(-11.5453132162637,32.2920196991628,
23.392804954682));
#211023=CARTESIAN_POINT('Ctrl Pts',(-11.5373606800018,32.2972624421961,
23.3925742783409));
#211024=CARTESIAN_POINT('Ctrl Pts',(-11.5292484495185,32.3022834196218,
23.3925742789198));
#211025=CARTESIAN_POINT('Ctrl Pts',(-12.0469335877281,31.2387910413049,
21.0559412798224));
#211026=CARTESIAN_POINT('Ctrl Pts',(-12.0454343552581,31.2360875115309,
21.0326314558478));
#211027=CARTESIAN_POINT('Ctrl Pts',(-12.0416011131093,31.2291520240782,
20.9431359646581));
#211028=CARTESIAN_POINT('Ctrl Pts',(-12.0473922497413,31.2396027369469,
20.7933560546743));
#211029=CARTESIAN_POINT('Ctrl Pts',(-12.0744110170447,31.2882222457409,
20.621653140102));
#211030=CARTESIAN_POINT('Ctrl Pts',(-12.1139394402414,31.3593680377444,
20.4807954495585));
#211031=CARTESIAN_POINT('Ctrl Pts',(-12.1606896272294,31.4435106183311,
20.369716461217));
#211032=CARTESIAN_POINT('Ctrl Pts',(-12.2117561729914,31.5354239290768,
20.2838276810878));
#211033=CARTESIAN_POINT('Ctrl Pts',(-12.2682191617857,31.6370513259496,
20.2165638271705));
#211034=CARTESIAN_POINT('Ctrl Pts',(-12.333456564157,31.7544731273718,20.1662692564734));
#211035=CARTESIAN_POINT('Ctrl Pts',(-12.4077908840655,31.8882695692753,
20.1395148223521));
#211036=CARTESIAN_POINT('Ctrl Pts',(-12.4618253436905,31.9855284894349,
20.1423267388501));
#211037=CARTESIAN_POINT('Ctrl Pts',(-12.489654590831,32.0356190091222,20.1499300541248));
#211038=CARTESIAN_POINT('Ctrl Pts',(-12.4913369752935,32.0386472600433,
20.1504125551067));
#211039=CARTESIAN_POINT('Ctrl Pts',(-11.8778047635318,31.6805793293445,
21.0170290069843));
#211040=CARTESIAN_POINT('Ctrl Pts',(-11.8769582907543,31.6788872997304,
21.0022959126094));
#211041=CARTESIAN_POINT('Ctrl Pts',(-11.874779238853,31.6745597615039,20.9457641679049));
#211042=CARTESIAN_POINT('Ctrl Pts',(-11.8780467049265,31.6810848957219,
20.851224500101));
#211043=CARTESIAN_POINT('Ctrl Pts',(-11.8932563814398,31.7116035022448,
20.7422939628545));
#211044=CARTESIAN_POINT('Ctrl Pts',(-11.9156964802482,31.7565299510601,
20.6520567525126));
#211045=CARTESIAN_POINT('Ctrl Pts',(-11.9424985624304,31.8100723788237,
20.5799319112965));
#211046=CARTESIAN_POINT('Ctrl Pts',(-11.9720942137884,31.8690509953917,
20.5232046417385));
#211047=CARTESIAN_POINT('Ctrl Pts',(-12.0051888323596,31.9348368538968,
20.4777703446681));
#211048=CARTESIAN_POINT('Ctrl Pts',(-12.0439097608934,32.0115937067828,
20.4425149678809));
#211049=CARTESIAN_POINT('Ctrl Pts',(-12.0886845850273,32.1000670504012,
20.4218017909624));
#211050=CARTESIAN_POINT('Ctrl Pts',(-12.1217590812834,32.1651953254847,
20.4211890162392));
#211051=CARTESIAN_POINT('Ctrl Pts',(-12.1389356640732,32.1989591771222,
20.4249478911856));
#211052=CARTESIAN_POINT('Ctrl Pts',(-12.1399746370158,32.2010011484826,
20.4251902700939));
#211053=CARTESIAN_POINT('Ctrl Pts',(-11.4174857201593,31.5727776470264,
21.0592536070848));
#211054=CARTESIAN_POINT('Ctrl Pts',(-11.4160016194148,31.5701318159945,
21.0351928186108));
#211055=CARTESIAN_POINT('Ctrl Pts',(-11.4121725729179,31.5633737048002,
20.9428912038231));
#211056=CARTESIAN_POINT('Ctrl Pts',(-11.4179012322381,31.5735660933129,
20.7885766954382));
#211057=CARTESIAN_POINT('Ctrl Pts',(-11.4445380223782,31.6213504228833,
20.6104329827127));
#211058=CARTESIAN_POINT('Ctrl Pts',(-11.4839167594169,31.6918866714992,
20.4623259399632));
#211059=CARTESIAN_POINT('Ctrl Pts',(-11.5310569121748,31.7762423380236,
20.3433638545058));
#211060=CARTESIAN_POINT('Ctrl Pts',(-11.583239487754,31.869511067824,20.2492267200482));
#211061=CARTESIAN_POINT('Ctrl Pts',(-11.6417398088746,31.9739482621647,
20.1732388453584));
#211062=CARTESIAN_POINT('Ctrl Pts',(-11.7103764464135,32.0963228029765,
20.1135394536171));
#211063=CARTESIAN_POINT('Ctrl Pts',(-11.7899992216839,32.2380759902117,
20.0773829902237));
#211064=CARTESIAN_POINT('Ctrl Pts',(-11.8490176983843,32.3429817663624,
20.0749181865675));
#211065=CARTESIAN_POINT('Ctrl Pts',(-11.8797214430983,32.3975161730806,
20.0804155893798));
#211066=CARTESIAN_POINT('Ctrl Pts',(-11.8815788700805,32.4008148191992,
20.0807730811601));
#211067=CARTESIAN_POINT('Ctrl Pts',(-11.4697848561885,31.1036291249218,
21.1088825489581));
#211068=CARTESIAN_POINT('Ctrl Pts',(-11.4674861646635,31.0997297165346,
21.0738776478176));
#211069=CARTESIAN_POINT('Ctrl Pts',(-11.4615841567665,31.0897467731127,
20.9395338379125));
#211070=CARTESIAN_POINT('Ctrl Pts',(-11.4704611414002,31.1047954947176,
20.7148081399713));
#211071=CARTESIAN_POINT('Ctrl Pts',(-11.511807241362,31.1750627944475,20.4563256384623));
#211072=CARTESIAN_POINT('Ctrl Pts',(-11.572573355632,31.2783181942069,20.2429106619222));
#211073=CARTESIAN_POINT('Ctrl Pts',(-11.6448234470783,31.4010944598239,
20.0731070643978));
#211074=CARTESIAN_POINT('Ctrl Pts',(-11.7242095135958,31.5360007687092,
19.9403137373461));
#211075=CARTESIAN_POINT('Ctrl Pts',(-11.8125262116162,31.6860892692502,
19.8347417605079));
#211076=CARTESIAN_POINT('Ctrl Pts',(-11.915271976405,31.8607066003872,19.7537992456295));
#211077=CARTESIAN_POINT('Ctrl Pts',(-12.0332987115603,32.0613053924234,
19.7076819948764));
#211078=CARTESIAN_POINT('Ctrl Pts',(-12.1198617742189,32.2084374049862,
19.7081718347881));
#211079=CARTESIAN_POINT('Ctrl Pts',(-12.1646513979698,32.2845700798128,
19.7179549188109));
#211080=CARTESIAN_POINT('Ctrl Pts',(-12.1673599614542,32.2891739503724,
19.7185817487756));
#211081=CARTESIAN_POINT('',(-11.9272466266359,31.3776851178093,20.9502959536827));
#211082=CARTESIAN_POINT('Origin',(-11.7628836796541,31.1267148001744,20.9502981694493));
#211083=CARTESIAN_POINT('Origin',(-12.287951182605,32.0364349124624,20.9497955407791));
#211084=CARTESIAN_POINT('Origin',(5.74151140055207,4.39848095737005,20.9502959237361));
#211085=CARTESIAN_POINT('',(-26.456990169464,6.22029232476621,20.9502959456427));
#211086=CARTESIAN_POINT('Origin',(5.74151140048734,4.398480957027,20.9502959498853));
#211087=CARTESIAN_POINT('Ctrl Pts',(-26.4569901709012,6.22029229617504,
20.9502959427787));
#211088=CARTESIAN_POINT('Ctrl Pts',(-26.4569943323146,6.22021873518115,
20.9242099287576));
#211089=CARTESIAN_POINT('Ctrl Pts',(-26.4583672434623,6.22010907596995,
20.8976398492487));
#211090=CARTESIAN_POINT('Ctrl Pts',(-26.4612384841284,6.21997052162676,
20.870815114295));
#211091=CARTESIAN_POINT('Ctrl Pts',(-26.4642114621951,6.2198270578523,20.8430398916868));
#211092=CARTESIAN_POINT('Ctrl Pts',(-26.4687916283369,6.21965266247285,
20.8149921654142));
#211093=CARTESIAN_POINT('Ctrl Pts',(-26.4750697765266,6.21945210479627,
20.7869531247558));
#211094=CARTESIAN_POINT('Ctrl Pts',(-26.4813479247162,6.2192515471197,20.7589140840974));
#211095=CARTESIAN_POINT('Ctrl Pts',(-26.4893243905447,6.21902484599608,
20.7308845806324));
#211096=CARTESIAN_POINT('Ctrl Pts',(-26.4990296045528,6.21877311801509,
20.7031611801134));
#211097=CARTESIAN_POINT('Ctrl Pts',(-26.5077924371982,6.21854583295287,
20.6781297363033));
#211098=CARTESIAN_POINT('Ctrl Pts',(-26.5179629489878,6.21829804798903,
20.6533536472907));
#211099=CARTESIAN_POINT('Ctrl Pts',(-26.5295055498797,6.21802713726696,
20.6290715536222));
#211100=CARTESIAN_POINT('Ctrl Pts',(-26.5410223613985,6.21775683183461,
20.6048437128888));
#211101=CARTESIAN_POINT('Ctrl Pts',(-26.5539049645488,6.2174634918908,20.5811083890643));
#211102=CARTESIAN_POINT('Ctrl Pts',(-26.5680679866675,6.21714156030766,
20.5580893774311));
#211103=CARTESIAN_POINT('Ctrl Pts',(-26.5822191004216,6.21681989940677,
20.5350897203384));
#211104=CARTESIAN_POINT('Ctrl Pts',(-26.5976481440421,6.21646967302456,
20.5128058443769));
#211105=CARTESIAN_POINT('Ctrl Pts',(-26.6142237854551,6.21608264470498,
20.4914372065962));
#211106=CARTESIAN_POINT('Ctrl Pts',(-26.61904613162,6.21597004667718,20.4852204354993));
#211107=CARTESIAN_POINT('Ctrl Pts',(-26.6239652471053,6.2158543175906,20.4790809413783));
#211108=CARTESIAN_POINT('Ctrl Pts',(-26.6289772368909,6.21573521650804,
20.4730231369057));
#211109=CARTESIAN_POINT('Ctrl Pts',(-27.3110888649083,6.3785917244671,20.1503709332918));
#211110=CARTESIAN_POINT('Ctrl Pts',(-27.2890748382958,6.37894784190877,
20.1473136315841));
#211111=CARTESIAN_POINT('Ctrl Pts',(-27.2397973451476,6.37974545070165,
20.1425198489157));
#211112=CARTESIAN_POINT('Ctrl Pts',(-27.164143494408,6.38096953139865,20.1421005186801));
#211113=CARTESIAN_POINT('Ctrl Pts',(-27.0856011285452,6.38224045021346,
20.1494240744472));
#211114=CARTESIAN_POINT('Ctrl Pts',(-27.0096164007603,6.38346986600325,
20.1638933228629));
#211115=CARTESIAN_POINT('Ctrl Pts',(-26.933866724787,6.38469536609875,20.1859029242642));
#211116=CARTESIAN_POINT('Ctrl Pts',(-26.8558998333173,6.3859565613744,20.2171672786257));
#211117=CARTESIAN_POINT('Ctrl Pts',(-26.7744358645405,6.38727408246254,
20.2605075833897));
#211118=CARTESIAN_POINT('Ctrl Pts',(-26.6902205641331,6.38863577538004,
20.3191640079447));
#211119=CARTESIAN_POINT('Ctrl Pts',(-26.6051836793971,6.39001034066496,
20.397049419745));
#211120=CARTESIAN_POINT('Ctrl Pts',(-26.5232630838424,6.3913340908617,20.4985801688709));
#211121=CARTESIAN_POINT('Ctrl Pts',(-26.452982497997,6.39246923727811,20.6248923540262));
#211122=CARTESIAN_POINT('Ctrl Pts',(-26.4058664151739,6.39323031082355,
20.7669444382344));
#211123=CARTESIAN_POINT('Ctrl Pts',(-26.3860992686233,6.39354846993456,
20.9134665643562));
#211124=CARTESIAN_POINT('Ctrl Pts',(-26.3902692381909,6.39348348625873,
21.0091744282829));
#211125=CARTESIAN_POINT('Ctrl Pts',(-26.3964890252504,6.39338143024219,
21.0560832580521));
#211126=CARTESIAN_POINT('Ctrl Pts',(-27.2762324383821,5.99311796335272,
20.4251686409974));
#211127=CARTESIAN_POINT('Ctrl Pts',(-27.2616917675853,5.9938842720122,20.4236343249683));
#211128=CARTESIAN_POINT('Ctrl Pts',(-27.2292294570248,5.99560338783817,
20.4215582340173));
#211129=CARTESIAN_POINT('Ctrl Pts',(-27.1796915100796,5.99825821693059,
20.4229339569413));
#211130=CARTESIAN_POINT('Ctrl Pts',(-27.1285993241227,6.00103111518919,
20.4294123334842));
#211131=CARTESIAN_POINT('Ctrl Pts',(-27.0794838115967,6.00372947212705,
20.4404402303539));
#211132=CARTESIAN_POINT('Ctrl Pts',(-27.0308254825288,6.00643484041541,
20.4562809907592));
#211133=CARTESIAN_POINT('Ctrl Pts',(-26.9810625233919,6.00923553274413,
20.4780435257567));
#211134=CARTESIAN_POINT('Ctrl Pts',(-26.9294187408291,6.01217961762472,
20.5074991177035));
#211135=CARTESIAN_POINT('Ctrl Pts',(-26.8764120905576,6.01524247795396,
20.5466144849271));
#211136=CARTESIAN_POINT('Ctrl Pts',(-26.8232836779006,6.01835532309394,
20.5977354059056));
#211137=CARTESIAN_POINT('Ctrl Pts',(-26.7724835383112,6.02137349736068,
20.6634741283691));
#211138=CARTESIAN_POINT('Ctrl Pts',(-26.7292096795891,6.02397864576332,
20.7443226561539));
#211139=CARTESIAN_POINT('Ctrl Pts',(-26.7003610968951,6.02573304596959,
20.834475760937));
#211140=CARTESIAN_POINT('Ctrl Pts',(-26.6882933768706,6.02647217089114,
20.9270506913755));
#211141=CARTESIAN_POINT('Ctrl Pts',(-26.690837747371,6.02631368576013,20.9874697383284));
#211142=CARTESIAN_POINT('Ctrl Pts',(-26.6946380014529,6.02608354855434,
21.0171187637692));
#211143=CARTESIAN_POINT('Ctrl Pts',(-27.3200445150588,5.66944177425071,
20.0807372111553));
#211144=CARTESIAN_POINT('Ctrl Pts',(-27.295986642191,5.6696943548809,20.0784753230066));
#211145=CARTESIAN_POINT('Ctrl Pts',(-27.2423285408087,5.67026323639382,
20.0756690875879));
#211146=CARTESIAN_POINT('Ctrl Pts',(-27.1606250983046,5.67115495485396,
20.0789208412016));
#211147=CARTESIAN_POINT('Ctrl Pts',(-27.0765611522201,5.6720994292337,20.0906336874198));
#211148=CARTESIAN_POINT('Ctrl Pts',(-26.9959390852697,5.6730311558195,20.1097966855201));
#211149=CARTESIAN_POINT('Ctrl Pts',(-26.9162535955,5.67397754958748,20.1368484191401));
#211150=CARTESIAN_POINT('Ctrl Pts',(-26.8349552116197,5.67497018231293,
20.1736153786229));
#211151=CARTESIAN_POINT('Ctrl Pts',(-26.7508009885329,5.6760278377341,20.2229830081761));
#211152=CARTESIAN_POINT('Ctrl Pts',(-26.6646630470012,5.67714362970975,
20.2881134260528));
#211153=CARTESIAN_POINT('Ctrl Pts',(-26.5785748265786,5.67829372925218,
20.3727595484694));
#211154=CARTESIAN_POINT('Ctrl Pts',(-26.4964998703504,5.67942436388151,
20.4810777637429));
#211155=CARTESIAN_POINT('Ctrl Pts',(-26.4267805838952,5.68041310133609,
20.6137330938342));
#211156=CARTESIAN_POINT('Ctrl Pts',(-26.3804059576263,5.68108477074261,
20.7611894872396));
#211157=CARTESIAN_POINT('Ctrl Pts',(-26.361029702102,5.6813719810819,20.9123538579227));
#211158=CARTESIAN_POINT('Ctrl Pts',(-26.3651141272765,5.68130488532958,
21.0109802767003));
#211159=CARTESIAN_POINT('Ctrl Pts',(-26.3712179272425,5.68122055496133,
21.0594007033078));
#211160=CARTESIAN_POINT('Ctrl Pts',(-27.3660203141748,5.97276749678102,
19.7185238484053));
#211161=CARTESIAN_POINT('Ctrl Pts',(-27.3320736483848,5.97247950460343,
19.7145543187435));
#211162=CARTESIAN_POINT('Ctrl Pts',(-27.2562209367915,5.97183495362529,
19.7088450830147));
#211163=CARTESIAN_POINT('Ctrl Pts',(-27.1402380850473,5.97084845072601,
19.710777914582));
#211164=CARTESIAN_POINT('Ctrl Pts',(-27.0203558259434,5.96982689787183,
19.7246644324416));
#211165=CARTESIAN_POINT('Ctrl Pts',(-26.904868275513,5.9688413170106,19.7493334463699));
#211166=CARTESIAN_POINT('Ctrl Pts',(-26.7902168393133,5.96786141970284,
19.7853993321902));
#211167=CARTESIAN_POINT('Ctrl Pts',(-26.6727109277071,5.96685567601483,
19.8354761884497));
#211168=CARTESIAN_POINT('Ctrl Pts',(-26.5504854669189,5.96580799716776,
19.9037821458247));
#211169=CARTESIAN_POINT('Ctrl Pts',(-26.4247302537068,5.96472846228153,
19.995056162059));
#211170=CARTESIAN_POINT('Ctrl Pts',(-26.2983684615919,5.963642142748,20.1149753701066));
#211171=CARTESIAN_POINT('Ctrl Pts',(-26.1772355955693,5.96259930059531,
20.2698921587452));
#211172=CARTESIAN_POINT('Ctrl Pts',(-26.0737978124349,5.96170779761891,
20.4611595555233));
#211173=CARTESIAN_POINT('Ctrl Pts',(-26.0047076291959,5.96111134627265,
20.6750583297674));
#211174=CARTESIAN_POINT('Ctrl Pts',(-25.9757770629432,5.96086289597736,
20.8950397189543));
#211175=CARTESIAN_POINT('Ctrl Pts',(-25.9818779483151,5.96091249640509,
21.0386518700383));
#211176=CARTESIAN_POINT('Ctrl Pts',(-25.9909859142964,5.96099325247408,
21.1090962258202));
#211177=CARTESIAN_POINT('Origin',(-26.1574692227394,6.20334527224912,20.9502959443377));
#211178=CARTESIAN_POINT('Ctrl Pts',(-27.066392164856,4.92529734828153,23.4326356727775));
#211179=CARTESIAN_POINT('Ctrl Pts',(-27.0669593357299,4.92145442549045,
23.4203695381805));
#211180=CARTESIAN_POINT('Ctrl Pts',(-27.0674812288402,4.91760942209908,
23.4080397122298));
#211181=CARTESIAN_POINT('Ctrl Pts',(-27.0680031323961,4.91376443683407,
23.3957175867144));
#211182=CARTESIAN_POINT('Ctrl Pts',(-27.0873499183238,5.19782757922016,
23.4539535453496));
#211183=CARTESIAN_POINT('Ctrl Pts',(-27.0847436976519,5.19283159999304,
23.4424155606669));
#211184=CARTESIAN_POINT('Ctrl Pts',(-27.0823753378454,5.18784669189969,
23.4312187847438));
#211185=CARTESIAN_POINT('Ctrl Pts',(-27.0800022171253,5.18286159333044,
23.4199807573266));
#211186=CARTESIAN_POINT('Ctrl Pts',(-26.889224208426,5.71346038028921,23.304519062508));
#211187=CARTESIAN_POINT('Ctrl Pts',(-26.9114810134703,5.7114017908296,23.287157234763));
#211188=CARTESIAN_POINT('Ctrl Pts',(-26.9318191631347,5.70925412422213,
23.2670558475436));
#211189=CARTESIAN_POINT('Ctrl Pts',(-26.9521866627613,5.7071078373211,23.2472856656367));
#211190=CARTESIAN_POINT('Ctrl Pts',(-26.5683148424673,5.89899689823781,
22.8935287157752));
#211191=CARTESIAN_POINT('Ctrl Pts',(-26.5814493874488,5.89960682821513,
22.8852768685394));
#211192=CARTESIAN_POINT('Ctrl Pts',(-26.5926659047635,5.90012769064003,
22.8742854626456));
#211193=CARTESIAN_POINT('Ctrl Pts',(-26.6039123993321,5.90064994511593,
22.8636252614848));
#211194=CARTESIAN_POINT('Ctrl Pts',(-26.437908181809,5.89294119753546,22.6895850430512));
#211195=CARTESIAN_POINT('Ctrl Pts',(-26.437908181809,5.89294119753546,22.6895850430512));
#211196=CARTESIAN_POINT('Ctrl Pts',(-26.437908181809,5.89294119753546,22.6895850430512));
#211197=CARTESIAN_POINT('Ctrl Pts',(-26.437908181809,5.89294119753546,22.6895850430512));
#211198=CARTESIAN_POINT('',(-26.43790813726,5.8929410454266,22.6895850038858));
#211199=CARTESIAN_POINT('',(-27.0623844462156,5.11873352133406,23.3935968414079));
#211200=CARTESIAN_POINT('Ctrl Pts',(-26.4379081576023,5.89294093909083,
22.6895850118699));
#211201=CARTESIAN_POINT('Ctrl Pts',(-26.4659849222318,5.89424472319572,
22.7192427621007));
#211202=CARTESIAN_POINT('Ctrl Pts',(-26.4940505080936,5.89282800832034,
22.7491137230312));
#211203=CARTESIAN_POINT('Ctrl Pts',(-26.5218537497331,5.88869692194359,
22.778916039618));
#211204=CARTESIAN_POINT('Ctrl Pts',(-26.5496397844502,5.88456839222132,
22.8086999120913));
#211205=CARTESIAN_POINT('Ctrl Pts',(-26.5771633968101,5.87772887992834,
22.8384149184568));
#211206=CARTESIAN_POINT('Ctrl Pts',(-26.6041757462491,5.86823640229722,
22.8677829889136));
#211207=CARTESIAN_POINT('Ctrl Pts',(-26.6311820062416,5.85874606457382,
22.8971444388691));
#211208=CARTESIAN_POINT('Ctrl Pts',(-26.6576768372704,5.84660406097649,
22.9261588099746));
#211209=CARTESIAN_POINT('Ctrl Pts',(-26.6834194270399,5.83191926460452,
22.9545560329525));
#211210=CARTESIAN_POINT('Ctrl Pts',(-26.7091545959417,5.81723870144807,
22.9829450698063));
#211211=CARTESIAN_POINT('Ctrl Pts',(-26.7341375766596,5.80001698953972,
23.0107170298011));
#211212=CARTESIAN_POINT('Ctrl Pts',(-26.7581414566744,5.78041166326986,
23.0376142700744));
#211213=CARTESIAN_POINT('Ctrl Pts',(-26.7821498594823,5.76080264297911,
23.0645165783056));
#211214=CARTESIAN_POINT('Ctrl Pts',(-26.8051784350192,5.73880935476772,
23.090543572595));
#211215=CARTESIAN_POINT('Ctrl Pts',(-26.8270193876314,5.71463503155979,
23.1154537896144));
#211216=CARTESIAN_POINT('Ctrl Pts',(-26.8360151270085,5.70467823548693,
23.1257136818505));
#211217=CARTESIAN_POINT('Ctrl Pts',(-26.8448096532101,5.69435196065623,
23.1357843370417));
#211218=CARTESIAN_POINT('Ctrl Pts',(-26.8533896072217,5.68367249195354,
23.1456498442504));
#211219=CARTESIAN_POINT('Ctrl Pts',(-26.8734606691757,5.65869004126905,
23.1687281971331));
#211220=CARTESIAN_POINT('Ctrl Pts',(-26.8924019663007,5.63171217402788,
23.1907399664351));
#211221=CARTESIAN_POINT('Ctrl Pts',(-26.9100607603642,5.60295791488836,
23.2114376035494));
#211222=CARTESIAN_POINT('Ctrl Pts',(-26.9276863304939,5.57425775511716,
23.2320962993337));
#211223=CARTESIAN_POINT('Ctrl Pts',(-26.9440338590062,5.54378823354952,
23.2514455406488));
#211224=CARTESIAN_POINT('Ctrl Pts',(-26.9589770782551,5.51180709837947,
23.2692601620775));
#211225=CARTESIAN_POINT('Ctrl Pts',(-26.9738973047959,5.47987517167617,
23.2870473726528));
#211226=CARTESIAN_POINT('Ctrl Pts',(-26.9874172322548,5.44643670233913,
23.3033044618705));
#211227=CARTESIAN_POINT('Ctrl Pts',(-26.9994417421702,5.41178231382622,
23.3178318696093));
#211228=CARTESIAN_POINT('Ctrl Pts',(-27.0114550507697,5.37716020727354,
23.332345744482));
#211229=CARTESIAN_POINT('Ctrl Pts',(-27.021975477819,5.34132492583294,23.3451329858223));
#211230=CARTESIAN_POINT('Ctrl Pts',(-27.030942887794,5.30459353668159,23.3560220880579));
#211231=CARTESIAN_POINT('Ctrl Pts',(-27.0399081625116,5.26787089375342,
23.3669085974562));
#211232=CARTESIAN_POINT('Ctrl Pts',(-27.0473209763171,5.23025309378044,
23.3758977500771));
#211233=CARTESIAN_POINT('Ctrl Pts',(-27.0531592056698,5.19207669583425,
23.3828478776046));
#211234=CARTESIAN_POINT('Ctrl Pts',(-27.0568680550469,5.16782439240706,
23.387263082043));
#211235=CARTESIAN_POINT('Ctrl Pts',(-27.0599422298394,5.14334703013851,
23.3908560089398));
#211236=CARTESIAN_POINT('Ctrl Pts',(-27.0623844462156,5.11873352133379,
23.3935968414078));
#211237=CARTESIAN_POINT('Ctrl Pts',(-27.0620026850309,5.11874653031048,
23.3940890328924));
#211238=CARTESIAN_POINT('Ctrl Pts',(-27.0640279640556,5.09915135109014,
23.3961670883027));
#211239=CARTESIAN_POINT('Ctrl Pts',(-27.0656359162578,5.07946602001063,
23.3977282433148));
#211240=CARTESIAN_POINT('Ctrl Pts',(-27.0679980992713,5.04029955827113,
23.3997835552443));
#211241=CARTESIAN_POINT('Ctrl Pts',(-27.0687653123955,5.02084190462452,
23.4002934702325));
#211242=CARTESIAN_POINT('Ctrl Pts',(-27.0691251339465,5.00136214383679,
23.4002959169498));
#211243=CARTESIAN_POINT('',(-27.0468854749047,5.20600843487827,23.4188142038393));
#211244=CARTESIAN_POINT('Ctrl Pts',(-27.0468854749047,5.20600843487845,
23.4188142038393));
#211245=CARTESIAN_POINT('Ctrl Pts',(-27.0475971331214,5.20258741832002,
23.4193889193341));
#211246=CARTESIAN_POINT('Ctrl Pts',(-27.0485098458005,5.19808142658489,
23.4201283830671));
#211247=CARTESIAN_POINT('Ctrl Pts',(-27.04943269648,5.19336918469452,23.4208640215088));
#211248=CARTESIAN_POINT('Ctrl Pts',(-27.0502184195599,5.18935714104192,
23.4214903504641));
#211249=CARTESIAN_POINT('Ctrl Pts',(-27.051011586967,5.18519573511689,23.4221141921902));
#211250=CARTESIAN_POINT('Ctrl Pts',(-27.0517042778772,5.18143389745218,
23.4226600693951));
#211251=CARTESIAN_POINT('Ctrl Pts',(-27.0532105510056,5.17325369051691,
23.4238470925725));
#211252=CARTESIAN_POINT('Ctrl Pts',(-27.054616868905,5.16508694621807,23.4249398749038));
#211253=CARTESIAN_POINT('Ctrl Pts',(-27.0559239743531,5.15693742700728,
23.4259409816783));
#211254=CARTESIAN_POINT('Ctrl Pts',(-27.0585381852495,5.1406383885855,23.4279431952272));
#211255=CARTESIAN_POINT('Ctrl Pts',(-27.0607555259417,5.1244082428816,23.4295786485233));
#211256=CARTESIAN_POINT('Ctrl Pts',(-27.0625823020258,5.10827587266505,
23.4308687218755));
#211257=CARTESIAN_POINT('Ctrl Pts',(-27.066235853697,5.07601113662068,23.4334488682292));
#211258=CARTESIAN_POINT('Ctrl Pts',(-27.0683269979903,5.04413744219289,
23.4346470697287));
#211259=CARTESIAN_POINT('Ctrl Pts',(-27.0689123102156,5.01284730898367,
23.4346460505296));
#211260=CARTESIAN_POINT('Ctrl Pts',(-26.4379081476615,5.89294115316113,
22.6895850118699));
#211261=CARTESIAN_POINT('Ctrl Pts',(-26.4493524348681,5.89347258957529,
22.7071991196615));
#211262=CARTESIAN_POINT('Ctrl Pts',(-26.4617028127722,5.89335118451077,
22.725855243786));
#211263=CARTESIAN_POINT('Ctrl Pts',(-26.474949530831,5.89230222471452,22.7454904529497));
#211264=CARTESIAN_POINT('Ctrl Pts',(-26.4878465105541,5.8912809594349,22.7646072555658));
#211265=CARTESIAN_POINT('Ctrl Pts',(-26.5015933190203,5.88937998236237,
22.7846526050566));
#211266=CARTESIAN_POINT('Ctrl Pts',(-26.516167696541,5.88632349395262,22.8055284539657));
#211267=CARTESIAN_POINT('Ctrl Pts',(-26.5304349805117,5.88333140814772,
22.8259644323868));
#211268=CARTESIAN_POINT('Ctrl Pts',(-26.5454955074133,5.87923143029571,
22.8471967148355));
#211269=CARTESIAN_POINT('Ctrl Pts',(-26.561312755574,5.87375084392877,22.8690877781223));
#211270=CARTESIAN_POINT('Ctrl Pts',(-26.5771300037348,5.86827025756184,
22.8909788414091));
#211271=CARTESIAN_POINT('Ctrl Pts',(-26.5937042024432,5.86140837891326,
22.9135292378396));
#211272=CARTESIAN_POINT('Ctrl Pts',(-26.6109798760082,5.85288753368063,
22.9365478056177));
#211273=CARTESIAN_POINT('Ctrl Pts',(-26.6197704949092,5.84855175465167,
22.9482606604724));
#211274=CARTESIAN_POINT('Ctrl Pts',(-26.6287424162376,5.8437864145103,22.9600938245915));
#211275=CARTESIAN_POINT('Ctrl Pts',(-26.6378861618381,5.83855540863493,
22.9720161096193));
#211276=CARTESIAN_POINT('Ctrl Pts',(-26.6415216465744,5.83647559989504,
22.9767563208122));
#211277=CARTESIAN_POINT('Ctrl Pts',(-26.6458915626097,5.83391401907862,
22.9824318449516));
#211278=CARTESIAN_POINT('Ctrl Pts',(-26.6505850436223,5.83105036402631,
22.9884964372679));
#211279=CARTESIAN_POINT('Ctrl Pts',(-26.6548970211928,5.8284194774153,22.9940680771599));
#211280=CARTESIAN_POINT('Ctrl Pts',(-26.6594819813961,5.82553314158594,
22.9999677100109));
#211281=CARTESIAN_POINT('Ctrl Pts',(-26.6640249047402,5.82257409889369,
23.0057874034036));
#211282=CARTESIAN_POINT('Ctrl Pts',(-26.6669741260692,5.82065311736693,
23.00956549134));
#211283=CARTESIAN_POINT('Ctrl Pts',(-26.6699057163411,5.81870248986963,
23.0133102567671));
#211284=CARTESIAN_POINT('Ctrl Pts',(-26.6727346256485,5.81678309118926,
23.0169146872802));
#211285=CARTESIAN_POINT('Ctrl Pts',(-26.6867978856666,5.80724125022257,
23.0348332693252));
#211286=CARTESIAN_POINT('Ctrl Pts',(-26.6999655989827,5.79738763709068,
23.0513600092998));
#211287=CARTESIAN_POINT('Ctrl Pts',(-26.7122521175533,5.78751844617652,
23.0665734917572));
#211288=CARTESIAN_POINT('Ctrl Pts',(-26.7208105211924,5.7806438771968,23.077170726676));
#211289=CARTESIAN_POINT('Ctrl Pts',(-26.7289416364657,5.77376072923889,
23.0871313930488));
#211290=CARTESIAN_POINT('Ctrl Pts',(-26.7366528549308,5.76695550804998,
23.0964873890777));
#211291=CARTESIAN_POINT('Ctrl Pts',(-26.7482777447053,5.75669643594988,
23.1105918296484));
#211292=CARTESIAN_POINT('Ctrl Pts',(-26.758948261212,5.74661688582708,23.1233221129799));
#211293=CARTESIAN_POINT('Ctrl Pts',(-26.768694867799,5.7369674226419,23.1347959462458));
#211294=CARTESIAN_POINT('Ctrl Pts',(-26.7786018938127,5.72715913891359,
23.1464586273673));
#211295=CARTESIAN_POINT('Ctrl Pts',(-26.7875546346386,5.71779502227664,
23.1568239390899));
#211296=CARTESIAN_POINT('Ctrl Pts',(-26.7955872570785,5.70908411085043,
23.1660145516302));
#211297=CARTESIAN_POINT('Ctrl Pts',(-26.8037475989982,5.70023469508324,
23.175351295806));
#211298=CARTESIAN_POINT('Ctrl Pts',(-26.8109585848827,5.69205916833385,
23.1834763679877));
#211299=CARTESIAN_POINT('Ctrl Pts',(-26.8172540980621,5.68472479012974,
23.1905062214215));
#211300=CARTESIAN_POINT('Ctrl Pts',(-26.8183647739026,5.68343083418931,
23.1917464520665));
#211301=CARTESIAN_POINT('Ctrl Pts',(-26.8194469452561,5.68216293634059,
23.1929525493199));
#211302=CARTESIAN_POINT('Ctrl Pts',(-26.8205007833791,5.68092186025375,
23.1941250911627));
#211303=CARTESIAN_POINT('Ctrl Pts',(-26.8265313670797,5.67381980818643,
23.2008349563412));
#211304=CARTESIAN_POINT('Ctrl Pts',(-26.8316347002287,5.66759973187215,
23.2064480689026));
#211305=CARTESIAN_POINT('Ctrl Pts',(-26.8358389367621,5.66237771738053,
23.2110582186778));
#211306=CARTESIAN_POINT('Ctrl Pts',(-26.8381501787585,5.65950696091779,
23.2135926079029));
#211307=CARTESIAN_POINT('Ctrl Pts',(-26.8401895764492,5.65693703626852,
23.2158234375099));
#211308=CARTESIAN_POINT('Ctrl Pts',(-26.841960762175,5.65468169929717,23.2177626494353));
#211309=CARTESIAN_POINT('Ctrl Pts',(-26.8425848921116,5.65388696427831,
23.2184459883978));
#211310=CARTESIAN_POINT('Ctrl Pts',(-26.8431757103773,5.65313125804904,
23.2190930916641));
#211311=CARTESIAN_POINT('Ctrl Pts',(-26.8437333511181,5.65241507294324,
23.2197043982265));
#211312=CARTESIAN_POINT('Ctrl Pts',(-26.8440121714884,5.65205698039039,
23.2200100515076));
#211313=CARTESIAN_POINT('Ctrl Pts',(-26.844282697247,5.6517087672987,23.2203067548613));
#211314=CARTESIAN_POINT('Ctrl Pts',(-26.8445449439319,5.65137048989821,
23.2205945590331));
#211315=CARTESIAN_POINT('Ctrl Pts',(-26.8446105056031,5.65128592054808,
23.220666510076));
#211316=CARTESIAN_POINT('Ctrl Pts',(-26.8446338187487,5.65125592660401,
23.2206919868557));
#211317=CARTESIAN_POINT('Ctrl Pts',(-26.8446476967397,5.65123811628931,
23.2207071094792));
#211318=CARTESIAN_POINT('Ctrl Pts',(-26.8446581052329,5.65122475855329,
23.2207184514468));
#211319=CARTESIAN_POINT('Ctrl Pts',(-26.8446632057626,5.65121825165357,
23.2207239669559));
#211320=CARTESIAN_POINT('Ctrl Pts',(-26.8446768378738,5.65120069881728,
23.2207388824683));
#211321=CARTESIAN_POINT('Ctrl Pts',(-26.8447177342072,5.65114804030842,
23.2207836290056));
#211322=CARTESIAN_POINT('Ctrl Pts',(-26.8448355374838,5.65099640280336,
23.2209133750719));
#211323=CARTESIAN_POINT('Ctrl Pts',(-26.8454033330264,5.65026050936843,
23.2215373387878));
#211324=CARTESIAN_POINT('Ctrl Pts',(-26.8494409902184,5.64502748938687,
23.2259744141009));
#211325=CARTESIAN_POINT('Ctrl Pts',(-26.8534185402185,5.63975376465741,
23.2303257573748));
#211326=CARTESIAN_POINT('Ctrl Pts',(-26.8573360192019,5.63444358693058,
23.2345920217881));
#211327=CARTESIAN_POINT('Ctrl Pts',(-26.8651709771688,5.62382323147693,
23.2431245506147));
#211328=CARTESIAN_POINT('Ctrl Pts',(-26.8727656490425,5.61305705707181,
23.2513167574273));
#211329=CARTESIAN_POINT('Ctrl Pts',(-26.8801210601002,5.60217739080421,
23.2591757061135));
#211330=CARTESIAN_POINT('Ctrl Pts',(-26.8959924339613,5.57870144235426,
23.2761336044249));
#211331=CARTESIAN_POINT('Ctrl Pts',(-26.9107489012408,5.55469974534688,
23.2915376683155));
#211332=CARTESIAN_POINT('Ctrl Pts',(-26.9244119857265,5.530467744912,23.3054864372947));
#211333=CARTESIAN_POINT('Ctrl Pts',(-26.9360769172242,5.50977954486317,
23.3173952734574));
#211334=CARTESIAN_POINT('Ctrl Pts',(-26.9469452232158,5.48892282603282,
23.328244211769));
#211335=CARTESIAN_POINT('Ctrl Pts',(-26.9570374629235,5.46805778098171,
23.3381115340975));
#211336=CARTESIAN_POINT('Ctrl Pts',(-26.9694971898817,5.44229811099422,
23.3502935814508));
#211337=CARTESIAN_POINT('Ctrl Pts',(-26.9807733033712,5.41652977999223,
23.3609779227374));
#211338=CARTESIAN_POINT('Ctrl Pts',(-26.9909154698109,5.39100653659252,
23.3703363516827));
#211339=CARTESIAN_POINT('Ctrl Pts',(-27.0012975197822,5.36487961489587,
23.3799161271222));
#211340=CARTESIAN_POINT('Ctrl Pts',(-27.0104915788508,5.33900947330455,
23.38810716804));
#211341=CARTESIAN_POINT('Ctrl Pts',(-27.0185589915324,5.31361547908261,
23.3951094545166));
#211342=CARTESIAN_POINT('Ctrl Pts',(-27.0269239789077,5.28728480164512,
23.4023700274273));
#211343=CARTESIAN_POINT('Ctrl Pts',(-27.0340778997183,5.26146598822985,
23.4083531608518));
#211344=CARTESIAN_POINT('Ctrl Pts',(-27.0400941535107,5.2363480255136,23.4132885936572));
#211345=CARTESIAN_POINT('Ctrl Pts',(-27.0425450012701,5.22611569410436,
23.4152991462121));
#211346=CARTESIAN_POINT('Ctrl Pts',(-27.0448070886091,5.21599905162296,
23.4171358541764));
#211347=CARTESIAN_POINT('Ctrl Pts',(-27.0468854747411,5.20600843566499,
23.4188142037072));
#211348=CARTESIAN_POINT('Ctrl Pts',(-27.9616326675198,2.22954751517094,
20.7509538712558));
#211349=CARTESIAN_POINT('Ctrl Pts',(-27.9571617241219,2.22965122717497,
20.7039426718101));
#211350=CARTESIAN_POINT('Ctrl Pts',(-27.960719223484,2.2295582492103,20.609218958808));
#211351=CARTESIAN_POINT('Ctrl Pts',(-27.98885956156,2.22900969516374,20.5186216113055));
#211352=CARTESIAN_POINT('Ctrl Pts',(-28.0084848686862,2.22858042595391,
20.4760579636762));
#211353=CARTESIAN_POINT('Ctrl Pts',(-28.136253840412,2.70214667587979,20.7342123871566));
#211354=CARTESIAN_POINT('Ctrl Pts',(-28.1331756479307,2.70225895268581,
20.7027452610973));
#211355=CARTESIAN_POINT('Ctrl Pts',(-28.1356304978866,2.70218533337754,
20.6392765535827));
#211356=CARTESIAN_POINT('Ctrl Pts',(-28.1549721941612,2.70131995580144,
20.5788016683957));
#211357=CARTESIAN_POINT('Ctrl Pts',(-28.168410532603,2.70079532746337,20.5505243052632));
#211358=CARTESIAN_POINT('Ctrl Pts',(-27.7773550032883,3.05446342410875,
20.7686019598094));
#211359=CARTESIAN_POINT('Ctrl Pts',(-27.7711454730282,3.05448244996015,
20.7052301328613));
#211360=CARTESIAN_POINT('Ctrl Pts',(-27.7760985221373,3.05450330052494,
20.5773985137816));
#211361=CARTESIAN_POINT('Ctrl Pts',(-27.8151101649565,3.05402202046906,
20.4556376037469));
#211362=CARTESIAN_POINT('Ctrl Pts',(-27.8422061770315,3.05385931648644,
20.3987276861481));
#211363=CARTESIAN_POINT('Ctrl Pts',(-27.3110807674854,2.86816850382863,
20.8132895476871));
#211364=CARTESIAN_POINT('Ctrl Pts',(-27.3009338576622,2.86810318586518,
20.7084468324586));
#211365=CARTESIAN_POINT('Ctrl Pts',(-27.3090196753498,2.8681814425812,20.4970567786938));
#211366=CARTESIAN_POINT('Ctrl Pts',(-27.3728144089184,2.86832911981918,
20.2953703551791));
#211367=CARTESIAN_POINT('Ctrl Pts',(-27.4171960671239,2.86855588705436,
20.2009063923672));
#211368=CARTESIAN_POINT('',(-27.9903343301894,2.41507349071355,20.7002961691295));
#211369=CARTESIAN_POINT('Origin',(-27.4904672328574,2.40354849845176,20.7002964007759));
#211370=CARTESIAN_POINT('Origin',(-28.4894431040139,2.40340202276386,20.700277762804));
#211371=CARTESIAN_POINT('Origin',(4.25109982383951,1.67182397078477,20.7002959506715));
#211372=CARTESIAN_POINT('',(-13.6671823221765,-25.1423072220052,20.7002959504869));
#211373=CARTESIAN_POINT('Origin',(4.25109982419961,1.67182397744909,20.7002959499818));
#211374=CARTESIAN_POINT('Origin',(-13.8859051535787,-25.5869864055947,20.7002914215914));
#211375=CARTESIAN_POINT('Ctrl Pts',(-13.8252901296596,-25.0579495417156,
20.4679421321011));
#211376=CARTESIAN_POINT('Ctrl Pts',(-13.8171246983529,-25.0418945206914,
20.5050869602825));
#211377=CARTESIAN_POINT('Ctrl Pts',(-13.8024909427306,-25.0129756670069,
20.5978104685975));
#211378=CARTESIAN_POINT('Ctrl Pts',(-13.7997465166593,-25.0076199666236,
20.6964874401058));
#211379=CARTESIAN_POINT('Ctrl Pts',(-13.8022751135674,-25.012571949035,
20.7525753307879));
#211380=CARTESIAN_POINT('Ctrl Pts',(-13.5066075638859,-25.4798522422752,
20.5649489220411));
#211381=CARTESIAN_POINT('Ctrl Pts',(-13.5030422680654,-25.4706978462616,
20.5869769265317));
#211382=CARTESIAN_POINT('Ctrl Pts',(-13.4966346819401,-25.4544500219438,
20.6412288932614));
#211383=CARTESIAN_POINT('Ctrl Pts',(-13.4955175646898,-25.4514558286698,
20.6980695388503));
#211384=CARTESIAN_POINT('Ctrl Pts',(-13.4965744301767,-25.4542373893932,
20.730501993478));
#211385=CARTESIAN_POINT('Ctrl Pts',(-13.0015048391478,-25.3850337923305,
20.4072935837674));
#211386=CARTESIAN_POINT('Ctrl Pts',(-12.9917027061042,-25.3666098907652,
20.4549810230657));
#211387=CARTESIAN_POINT('Ctrl Pts',(-12.974077356935,-25.3339481251899,
20.572427367926));
#211388=CARTESIAN_POINT('Ctrl Pts',(-12.9709625086624,-25.3279325045676,
20.6954761563432));
#211389=CARTESIAN_POINT('Ctrl Pts',(-12.9738938382186,-25.3335234785575,
20.7656862514872));
#211390=CARTESIAN_POINT('Ctrl Pts',(-12.9507748542944,-24.8937845555855,
20.194983791977));
#211391=CARTESIAN_POINT('Ctrl Pts',(-12.9318112045201,-24.8616806711843,
20.2765543705886));
#211392=CARTESIAN_POINT('Ctrl Pts',(-12.8977554489107,-24.8043433538476,
20.4786901747698));
#211393=CARTESIAN_POINT('Ctrl Pts',(-12.8915522289453,-24.7937564701544,
20.6919973577195));
#211394=CARTESIAN_POINT('Ctrl Pts',(-12.8973262001424,-24.8035725635174,
20.8134919910427));
#211395=CARTESIAN_POINT('',(-13.3892381351399,-25.2265846607168,20.7002959442441));
#211396=CARTESIAN_POINT('Origin',(-13.3893797808739,-24.7265846806215,20.7002959445578));
#211397=CARTESIAN_POINT('Origin',(-13.3893797808739,-24.7265846806215,20.7002959445578));
#211398=CARTESIAN_POINT('Origin',(5.73189156332205,-37.8644176221516,14.2003119441314));
#211399=CARTESIAN_POINT('',(5.23478725815394,-37.9181512637825,14.200313388017));
#211400=CARTESIAN_POINT('Origin',(5.73189157608631,-37.8644178306735,14.2003119912951));
#211401=CARTESIAN_POINT('',(5.73220925515407,-38.364417521866,14.2003129533264));
#211402=CARTESIAN_POINT('Origin',(5.73189156556523,-37.8644176054516,14.2003139321911));
#211403=CARTESIAN_POINT('Origin',(5.73188276721254,-37.8644176279155,14.2003119443306));
#211404=CARTESIAN_POINT('Origin',(14.679742860274,-36.896968797154,14.2003119441334));
#211405=CARTESIAN_POINT('',(14.786316608389,-37.385478813234,14.2003119741877));
#211406=CARTESIAN_POINT('',(15.1768471781636,-36.843235250162,14.2003119431522));
#211407=CARTESIAN_POINT('Origin',(14.6797428607337,-36.8969687875523,14.2003119718258));
#211408=CARTESIAN_POINT('Ctrl Pts',(15.176847159667,-36.843235251964,14.2003119431522));
#211409=CARTESIAN_POINT('Ctrl Pts',(15.1768471603845,-36.8432352522211,
14.2253372801948));
#211410=CARTESIAN_POINT('Ctrl Pts',(15.1749750435615,-36.8434288499836,
14.2506185623303));
#211411=CARTESIAN_POINT('Ctrl Pts',(15.1711372920192,-36.8438331293638,
14.2758638733509));
#211412=CARTESIAN_POINT('Ctrl Pts',(15.1673833365814,-36.8442285814302,
14.3005579609023));
#211413=CARTESIAN_POINT('Ctrl Pts',(15.1617482788739,-36.8448256550517,
14.3252172236974));
#211414=CARTESIAN_POINT('Ctrl Pts',(15.154185429869,-36.845635925518,14.3495405251052));
#211415=CARTESIAN_POINT('Ctrl Pts',(15.1502669021219,-36.8460557497539,
14.3621431212177));
#211416=CARTESIAN_POINT('Ctrl Pts',(15.1458315537066,-36.8465327316028,
14.3746550998653));
#211417=CARTESIAN_POINT('Ctrl Pts',(15.1408778372811,-36.8470679464093,
14.3870321221332));
#211418=CARTESIAN_POINT('Ctrl Pts',(15.1315904961944,-36.8480713793948,
14.4102368471451));
#211419=CARTESIAN_POINT('Ctrl Pts',(15.1204779581254,-36.8492782524125,
14.4329678404325));
#211420=CARTESIAN_POINT('Ctrl Pts',(15.1075657080584,-36.8506829430387,
14.4549199141773));
#211421=CARTESIAN_POINT('Ctrl Pts',(15.1035935842818,-36.8511150602147,
14.4616729087069));
#211422=CARTESIAN_POINT('Ctrl Pts',(15.0994515045361,-36.8515658589636,
14.4683520998307));
#211423=CARTESIAN_POINT('Ctrl Pts',(15.0951411854993,-36.8520350702424,
14.4749483937407));
#211424=CARTESIAN_POINT('Ctrl Pts',(15.0859802124161,-36.8530323124092,
14.4889678828881));
#211425=CARTESIAN_POINT('Ctrl Pts',(15.0760585994669,-36.8541125652746,
14.5026129224824));
#211426=CARTESIAN_POINT('Ctrl Pts',(15.0654002190265,-36.8552709376389,
14.5157951904607));
#211427=CARTESIAN_POINT('Ctrl Pts',(15.0600710288062,-36.855850123821,14.5223863244498));
#211428=CARTESIAN_POINT('Ctrl Pts',(15.0545577336781,-36.8564488304773,
14.5288618392558));
#211429=CARTESIAN_POINT('Ctrl Pts',(15.048864378362,-36.8570662114761,14.5352105523609));
#211430=CARTESIAN_POINT('Ctrl Pts',(15.0460177007039,-36.8573749019755,
14.5383849089135));
#211431=CARTESIAN_POINT('Ctrl Pts',(15.043126014673,-36.8576882603391,14.5415275702639));
#211432=CARTESIAN_POINT('Ctrl Pts',(15.040189878404,-36.8580061711542,14.5446371545669));
#211433=CARTESIAN_POINT('Ctrl Pts',(15.0384209531758,-36.8581977019312,
14.5465105765129));
#211434=CARTESIAN_POINT('Ctrl Pts',(15.0362866875413,-36.8584286289007,
14.5487346160726));
#211435=CARTESIAN_POINT('Ctrl Pts',(15.0344156784516,-36.8586309979884,
14.5506509158508));
#211436=CARTESIAN_POINT('Ctrl Pts',(15.0331811081985,-36.8587645295983,
14.5519153707994));
#211437=CARTESIAN_POINT('Ctrl Pts',(15.0320623246086,-36.8588855012045,
14.5530469537838));
#211438=CARTESIAN_POINT('Ctrl Pts',(15.0312487097247,-36.8589734398804,
14.5538653073913));
#211439=CARTESIAN_POINT('Ctrl Pts',(15.0212100379167,-36.860058458757,14.5639624472673));
#211440=CARTESIAN_POINT('Ctrl Pts',(15.0101165128429,-36.8612404770175,
14.5742562117621));
#211441=CARTESIAN_POINT('Ctrl Pts',(14.997852433495,-36.8625420739542,14.5845268492064));
#211442=CARTESIAN_POINT('Ctrl Pts',(14.9859629084759,-36.8638039191287,
14.5944838135567));
#211443=CARTESIAN_POINT('Ctrl Pts',(14.972972460162,-36.865178234395,14.6044189562485));
#211444=CARTESIAN_POINT('Ctrl Pts',(14.9587971618408,-36.8666832694684,
14.614089047345));
#211445=CARTESIAN_POINT('Ctrl Pts',(14.945223623225,-36.8681244138609,14.6233486305963));
#211446=CARTESIAN_POINT('Ctrl Pts',(14.9305630609062,-36.8696854838533,
14.6323648724155));
#211447=CARTESIAN_POINT('Ctrl Pts',(14.9147718347192,-36.8713792545488,
14.6408872323108));
#211448=CARTESIAN_POINT('Ctrl Pts',(14.9085751741409,-36.8720439098437,
14.644231505325));
#211449=CARTESIAN_POINT('Ctrl Pts',(14.9022047931696,-36.8727289574728,
14.6474993387377));
#211450=CARTESIAN_POINT('Ctrl Pts',(14.8956597324258,-36.8734349880472,
14.6506741279696));
#211451=CARTESIAN_POINT('Ctrl Pts',(14.8799292544724,-36.8751318704476,
14.6583044547114));
#211452=CARTESIAN_POINT('Ctrl Pts',(14.863186806106,-36.8769540286078,14.665399056578));
#211453=CARTESIAN_POINT('Ctrl Pts',(14.8454472029666,-36.8788915824399,
14.6717091320202));
#211454=CARTESIAN_POINT('Ctrl Pts',(14.8281634034996,-36.8807793525116,
14.6778570755625));
#211455=CARTESIAN_POINT('Ctrl Pts',(14.8099325829653,-36.8827767131006,
14.6832597928405));
#211456=CARTESIAN_POINT('Ctrl Pts',(14.7908127208401,-36.8848697402859,
14.6876692108036));
#211457=CARTESIAN_POINT('Ctrl Pts',(14.7724255586247,-36.8868825597364,
14.6919096536912));
#211458=CARTESIAN_POINT('Ctrl Pts',(14.7532159719591,-36.8889838774552,
14.6952308871879));
#211459=CARTESIAN_POINT('Ctrl Pts',(14.7332816281335,-36.8911563264917,
14.697403299284));
#211460=CARTESIAN_POINT('Ctrl Pts',(14.7159506136985,-36.8930450641366,
14.6992920048127));
#211461=CARTESIAN_POINT('Ctrl Pts',(14.6980723109627,-36.8949875101384,
14.7003119440767));
#211462=CARTESIAN_POINT('Ctrl Pts',(14.6797428601453,-36.8969687973323,
14.7003119444107));
#211463=CARTESIAN_POINT('Origin',(14.6797428602756,-36.8969687978068,14.2003119780961));
#211464=CARTESIAN_POINT('Ctrl Pts',(7.77966094424563,-37.8090648928557,
14.7002937777106));
#211465=CARTESIAN_POINT('Ctrl Pts',(7.09348366810055,-37.8429036684236,
14.7002937776696));
#211466=CARTESIAN_POINT('Ctrl Pts',(6.40668373039496,-37.8599378281345,
14.7002937776217));
#211467=CARTESIAN_POINT('Ctrl Pts',(5.71967261773338,-37.8601571662097,
14.7002937775671));
#211468=CARTESIAN_POINT('Ctrl Pts',(7.79417395426449,-38.1033573876812,
14.7028079009468));
#211469=CARTESIAN_POINT('Ctrl Pts',(7.10319376345886,-38.1374330185878,
14.7028079009053));
#211470=CARTESIAN_POINT('Ctrl Pts',(6.41158655275767,-38.1545864093169,
14.7028079008571));
#211471=CARTESIAN_POINT('Ctrl Pts',(5.71976668897641,-38.1548072826544,
14.7028079008021));
#211472=CARTESIAN_POINT('Ctrl Pts',(7.8044986030006,-38.312718962375,14.4954082106334));
#211473=CARTESIAN_POINT('Ctrl Pts',(7.11010158779828,-38.3469630936935,
14.4954082105917));
#211474=CARTESIAN_POINT('Ctrl Pts',(6.41507445215304,-38.3642013061365,
14.4954082105433));
#211475=CARTESIAN_POINT('Ctrl Pts',(5.71983361188032,-38.3644232716694,
14.4954082104881));
#211476=CARTESIAN_POINT('Ctrl Pts',(7.80449860297651,-38.3127189615379,
14.2003119764919));
#211477=CARTESIAN_POINT('Ctrl Pts',(7.11010158778976,-38.3469630928556,
14.2003119764502));
#211478=CARTESIAN_POINT('Ctrl Pts',(6.41507445215993,-38.3642013052975,
14.2003119764017));
#211479=CARTESIAN_POINT('Ctrl Pts',(5.71983361190298,-38.3644232708309,
14.2003119763466));
#211480=CARTESIAN_POINT('',(7.79214838504735,-38.3133262250161,14.2003121630918));
#211481=CARTESIAN_POINT('Origin',(5.70623295589613,4.23557607149007,14.2003119595869));
#211482=CARTESIAN_POINT('Origin',(7.73830501186588,-37.815336132262,14.200291276684));
#211483=CARTESIAN_POINT('Ctrl Pts',(14.6788336052284,-36.8928009756038,
14.7002937802783));
#211484=CARTESIAN_POINT('Ctrl Pts',(14.0116310317352,-37.0383584391857,
14.7002937802829));
#211485=CARTESIAN_POINT('Ctrl Pts',(13.3410846972049,-37.1676405436241,
14.7002937802807));
#211486=CARTESIAN_POINT('Ctrl Pts',(12.6675915522321,-37.2805707563882,
14.700293780272));
#211487=CARTESIAN_POINT('Ctrl Pts',(14.7416375185923,-37.1806799451221,
14.7028077380478));
#211488=CARTESIAN_POINT('Ctrl Pts',(14.0697648461772,-37.3272562413356,
14.7028077380524));
#211489=CARTESIAN_POINT('Ctrl Pts',(13.3945250079964,-37.4574432586761,
14.7028077380503));
#211490=CARTESIAN_POINT('Ctrl Pts',(12.7163177331096,-37.5711639289196,
14.7028077380414));
#211491=CARTESIAN_POINT('Ctrl Pts',(14.786316608919,-37.3854788150311,14.4954080662304));
#211492=CARTESIAN_POINT('Ctrl Pts',(14.1111215994021,-37.5327799150469,
14.495408066235));
#211493=CARTESIAN_POINT('Ctrl Pts',(13.4325427738521,-37.6636106929914,
14.4954080662329));
#211494=CARTESIAN_POINT('Ctrl Pts',(12.750981837945,-37.7778936995486,14.4954080662239));
#211495=CARTESIAN_POINT('Ctrl Pts',(14.78631660874,-37.3854788142225,14.2003119766927));
#211496=CARTESIAN_POINT('Ctrl Pts',(14.111121599238,-37.5327799142346,14.2003119766973));
#211497=CARTESIAN_POINT('Ctrl Pts',(13.4325427737032,-37.6636106921765,
14.2003119766953));
#211498=CARTESIAN_POINT('Ctrl Pts',(12.7509818378113,-37.7778936987312,
14.2003119766862));
#211499=CARTESIAN_POINT('',(12.7631757458607,-37.7758472463651,14.2003120606655));
#211500=CARTESIAN_POINT('Origin',(5.70623295589613,4.23557607148979,14.2003119603005));
#211501=CARTESIAN_POINT('Origin',(12.7093317017643,-37.2778573463927,14.2002914476893));
#211502=CARTESIAN_POINT('Origin',(5.73189156330187,-37.8644176224722,8.20031194419983));
#211503=CARTESIAN_POINT('',(5.73188731195103,-37.8644176660438,7.70031194394562));
#211504=CARTESIAN_POINT('',(5.73220065135217,-38.3644175264357,8.20031194351102));
#211505=CARTESIAN_POINT('Origin',(5.7318969731287,-37.8644176191787,8.20031194409339));
#211506=CARTESIAN_POINT('',(5.23478723759901,-37.9181511593089,8.20031194401246));
#211507=CARTESIAN_POINT('Origin',(5.73189156604087,-37.8644176016843,8.20031194382636));
#211508=CARTESIAN_POINT('Ctrl Pts',(5.23478724140204,-37.9181511609223,
8.20031194401244));
#211509=CARTESIAN_POINT('Ctrl Pts',(5.23478724180982,-37.9181511646082,
8.17528738929511));
#211510=CARTESIAN_POINT('Ctrl Pts',(5.23665737027036,-37.9179402584931,
8.15000687318759));
#211511=CARTESIAN_POINT('Ctrl Pts',(5.24049263770448,-37.9175151444984,
8.12476229528387));
#211512=CARTESIAN_POINT('Ctrl Pts',(5.24424417962964,-37.9170993109218,
8.10006881718477));
#211513=CARTESIAN_POINT('Ctrl Pts',(5.24987636589203,-37.9164784800492,
8.07541013271097));
#211514=CARTESIAN_POINT('Ctrl Pts',(5.25743728379954,-37.9156539792143,
8.0510873658681));
#211515=CARTESIAN_POINT('Ctrl Pts',(5.26135530401063,-37.9152267280558,
8.03848346072777));
#211516=CARTESIAN_POINT('Ctrl Pts',(5.26579052754954,-37.9147448630939,
8.02597018406445));
#211517=CARTESIAN_POINT('Ctrl Pts',(5.27074469662218,-37.9142091039811,
8.01359188969944));
#211518=CARTESIAN_POINT('Ctrl Pts',(5.28003180277179,-37.9132047676984,
7.99038748709764));
#211519=CARTESIAN_POINT('Ctrl Pts',(5.29114537101756,-37.9120091489643,
7.967656796617));
#211520=CARTESIAN_POINT('Ctrl Pts',(5.30405930406143,-37.910622202614,7.94570499926518));
#211521=CARTESIAN_POINT('Ctrl Pts',(5.30803219356023,-37.9101955173763,
7.93895166820155));
#211522=CARTESIAN_POINT('Ctrl Pts',(5.31217512203357,-37.9097507624759,
7.9322721472449));
#211523=CARTESIAN_POINT('Ctrl Pts',(5.31648635463254,-37.9092880419862,
7.92567553167211));
#211524=CARTESIAN_POINT('Ctrl Pts',(5.32564883195049,-37.9083046420201,
7.91165602816044));
#211525=CARTESIAN_POINT('Ctrl Pts',(5.33557211930714,-37.9072397940996,
7.89801097534234));
#211526=CARTESIAN_POINT('Ctrl Pts',(5.34623184954777,-37.9060938225993,
7.88482869637241));
#211527=CARTESIAN_POINT('Ctrl Pts',(5.35156171466808,-37.9055208368491,
7.87823755688745));
#211528=CARTESIAN_POINT('Ctrl Pts',(5.3570756035372,-37.9049275796048,7.8717620371375));
#211529=CARTESIAN_POINT('Ctrl Pts',(5.36276938391788,-37.9043140888262,
7.86541331971699));
#211530=CARTESIAN_POINT('Ctrl Pts',(5.3656162741082,-37.9040073434369,7.86223896100675));
#211531=CARTESIAN_POINT('Ctrl Pts',(5.36850813050183,-37.9036955403859,
7.85909629765565));
#211532=CARTESIAN_POINT('Ctrl Pts',(5.37144438317614,-37.9033786862242,
7.855986711515));
#211533=CARTESIAN_POINT('Ctrl Pts',(5.37321335671982,-37.9031877944,7.85411331156454));
#211534=CARTESIAN_POINT('Ctrl Pts',(5.37534766002847,-37.9029573184202,
7.85188928329438));
#211535=CARTESIAN_POINT('Ctrl Pts',(5.37721868453364,-37.9027551994504,
7.84997299508044));
#211536=CARTESIAN_POINT('Ctrl Pts',(5.37845330325679,-37.9026218287417,
7.84870850853773));
#211537=CARTESIAN_POINT('Ctrl Pts',(5.37957211844641,-37.9025009313521,
7.84757690232985));
#211538=CARTESIAN_POINT('Ctrl Pts',(5.38038572695683,-37.9024129784198,
7.8467585536712));
#211539=CARTESIAN_POINT('Ctrl Pts',(5.39042400453733,-37.9013278177594,
7.83666179228299));
#211540=CARTESIAN_POINT('Ctrl Pts',(5.40151349013215,-37.9001120156427,
7.82636835010872));
#211541=CARTESIAN_POINT('Ctrl Pts',(5.41377204098035,-37.8987628993331,
7.81609797624579));
#211542=CARTESIAN_POINT('Ctrl Pts',(5.42565620401842,-37.8974549863197,
7.80614126937559));
#211543=CARTESIAN_POINT('Ctrl Pts',(5.4386398904884,-37.896021693919,7.79620632892139));
#211544=CARTESIAN_POINT('Ctrl Pts',(5.4528089938625,-37.8944629099893,7.78653638333677));
#211545=CARTESIAN_POINT('Ctrl Pts',(5.46637658647229,-37.8929702999937,
7.77727694900369));
#211546=CARTESIAN_POINT('Ctrl Pts',(5.48103172034648,-37.8913625584395,
7.76826080357172));
#211547=CARTESIAN_POINT('Ctrl Pts',(5.49681976390993,-37.8896428343909,
7.75973848670103));
#211548=CARTESIAN_POINT('Ctrl Pts',(5.50301591318377,-37.8889679143558,
7.75639383242025));
#211549=CARTESIAN_POINT('Ctrl Pts',(5.50938617016557,-37.8882757882184,
7.75312562772244));
#211550=CARTESIAN_POINT('Ctrl Pts',(5.51593159904528,-37.8875668277379,
7.74995048317665));
#211551=CARTESIAN_POINT('Ctrl Pts',(5.53166167846192,-37.8858630425673,
7.74231992499897));
#211552=CARTESIAN_POINT('Ctrl Pts',(5.54840720814591,-37.884065375022,7.73522509907398));
#211553=CARTESIAN_POINT('Ctrl Pts',(5.56615152805772,-37.8821673432311,
7.72891485546458));
#211554=CARTESIAN_POINT('Ctrl Pts',(5.58344013900549,-37.8803180566221,
7.72276667129687));
#211555=CARTESIAN_POINT('Ctrl Pts',(5.60167734678893,-37.8783734460707,
7.7173637855164));
#211556=CARTESIAN_POINT('Ctrl Pts',(5.62080345054903,-37.8763323040215,
7.71295429301062));
#211557=CARTESIAN_POINT('Ctrl Pts',(5.63919708231577,-37.8743693315463,
7.70871367074658));
#211558=CARTESIAN_POINT('Ctrl Pts',(5.6584130451799,-37.8723170564328,7.70539239169457));
#211559=CARTESIAN_POINT('Ctrl Pts',(5.67835212684596,-37.8701793889192,
7.70322006993747));
#211560=CARTESIAN_POINT('Ctrl Pts',(5.6956837272293,-37.8683212692866,7.70133182787955));
#211561=CARTESIAN_POINT('Ctrl Pts',(5.71356115340049,-37.8663986883025,
7.70031210018622));
#211562=CARTESIAN_POINT('Ctrl Pts',(5.73188731195108,-37.8644176660436,
7.70031194419093));
#211563=CARTESIAN_POINT('Origin',(14.6797428602429,-36.8969687974675,8.2003119442173));
#211564=CARTESIAN_POINT('',(14.6797428602747,-36.8969687982886,7.70031194419694));
#211565=CARTESIAN_POINT('',(15.1768471822535,-36.8432352498158,8.20031194558354));
#211566=CARTESIAN_POINT('Ctrl Pts',(14.6797428602747,-36.8969687982884,
7.7003119442106));
#211567=CARTESIAN_POINT('Ctrl Pts',(14.7008638600324,-36.8946857637208,
7.70031194547806));
#211568=CARTESIAN_POINT('Ctrl Pts',(14.7213843936689,-36.8924544724623,
7.70166627436036));
#211569=CARTESIAN_POINT('Ctrl Pts',(14.7411609924729,-36.8902972730403,
7.70414332231972));
#211570=CARTESIAN_POINT('Ctrl Pts',(14.7614040861917,-36.8880891891073,
7.70667879945026));
#211571=CARTESIAN_POINT('Ctrl Pts',(14.7808680066729,-36.8859587042536,
7.71038987901134));
#211572=CARTESIAN_POINT('Ctrl Pts',(14.7994550443195,-36.8839237163396,
7.71502973426704));
#211573=CARTESIAN_POINT('Ctrl Pts',(14.8188107959549,-36.8818045663495,
7.71986148248112));
#211574=CARTESIAN_POINT('Ctrl Pts',(14.8372159127437,-36.8797889454899,
7.72569972643229));
#211575=CARTESIAN_POINT('Ctrl Pts',(14.8546161779635,-36.8778909987167,
7.73227841786738));
#211576=CARTESIAN_POINT('Ctrl Pts',(14.8689920161529,-36.8763229435543,
7.73771363407666));
#211577=CARTESIAN_POINT('Ctrl Pts',(14.8826831850592,-36.8748350782626,
7.74365441024852));
#211578=CARTESIAN_POINT('Ctrl Pts',(14.8956835158371,-36.8734327416028,
7.74996128728342));
#211579=CARTESIAN_POINT('Ctrl Pts',(14.9124801868542,-36.8716208963558,
7.75810989061597));
#211580=CARTESIAN_POINT('Ctrl Pts',(14.928122683226,-36.8699454707191,7.76686856022381));
#211581=CARTESIAN_POINT('Ctrl Pts',(14.942640468191,-36.8683975905788,7.77596710182727));
#211582=CARTESIAN_POINT('Ctrl Pts',(14.953451030949,-36.8672449729144,7.78274226451544));
#211583=CARTESIAN_POINT('Ctrl Pts',(14.9636390233872,-36.8661629622109,
7.78970658746467));
#211584=CARTESIAN_POINT('Ctrl Pts',(14.9732297088935,-36.8651464785472,
7.79676169148068));
#211585=CARTESIAN_POINT('Ctrl Pts',(14.9844648417374,-36.8639557055844,
7.80502648452341));
#211586=CARTESIAN_POINT('Ctrl Pts',(14.9948802602026,-36.8628542671092,
7.81341541716816));
#211587=CARTESIAN_POINT('Ctrl Pts',(15.0045302540818,-36.8618298844958,
7.82179061959956));
#211588=CARTESIAN_POINT('Ctrl Pts',(15.0093552510214,-36.8613176931891,
7.82597822081525));
#211589=CARTESIAN_POINT('Ctrl Pts',(15.0139890883095,-36.860824724525,7.830162729527));
#211590=CARTESIAN_POINT('Ctrl Pts',(15.0184395109562,-36.8603492435484,
7.83432892064779));
#211591=CARTESIAN_POINT('Ctrl Pts',(15.0206647222795,-36.8601115030601,
7.83641201620817));
#211592=CARTESIAN_POINT('Ctrl Pts',(15.0228440736185,-36.8598781351778,
7.8384905390909));
#211593=CARTESIAN_POINT('Ctrl Pts',(15.0249785969579,-36.8596489107803,
7.84056272812752));
#211594=CARTESIAN_POINT('Ctrl Pts',(15.0263257025012,-36.8595042464186,
7.84187049426259));
#211595=CARTESIAN_POINT('Ctrl Pts',(15.0272606790858,-36.8594038544916,
7.84278789271645));
#211596=CARTESIAN_POINT('Ctrl Pts',(15.0285319928156,-36.8592667944261,
7.8440470340065));
#211597=CARTESIAN_POINT('Ctrl Pts',(15.0292751083498,-36.8591866792969,
7.844783034437));
#211598=CARTESIAN_POINT('Ctrl Pts',(15.0301327944528,-36.8590940731372,
7.84563616965589));
#211599=CARTESIAN_POINT('Ctrl Pts',(15.0312486865947,-36.8589734426439,
7.84675856308869));
#211600=CARTESIAN_POINT('Ctrl Pts',(15.0493238315966,-36.8570194781194,
7.86493901555781));
#211601=CARTESIAN_POINT('Ctrl Pts',(15.0658279441159,-36.8552353933795,
7.8843484514822));
#211602=CARTESIAN_POINT('Ctrl Pts',(15.0806556956113,-36.8536325563446,
7.90469250161083));
#211603=CARTESIAN_POINT('Ctrl Pts',(15.0957179817801,-36.8520043667901,
7.92535833924404));
#211604=CARTESIAN_POINT('Ctrl Pts',(15.1090506170634,-36.8505631866303,
7.94698801540697));
#211605=CARTESIAN_POINT('Ctrl Pts',(15.1205964752557,-36.8493151726083,
7.96927686197479));
#211606=CARTESIAN_POINT('Ctrl Pts',(15.1324198396637,-36.8480371624057,
7.99210142389242));
#211607=CARTESIAN_POINT('Ctrl Pts',(15.1423696948441,-36.8469616948417,
8.01561665804194));
#211608=CARTESIAN_POINT('Ctrl Pts',(15.1504375359982,-36.8460896696765,
8.03950825838989));
#211609=CARTESIAN_POINT('Ctrl Pts',(15.1586181598369,-36.8452054542192,
8.06373384632834));
#211610=CARTESIAN_POINT('Ctrl Pts',(15.1648641465566,-36.844530369626,8.08834591164771));
#211611=CARTESIAN_POINT('Ctrl Pts',(15.1692159370283,-36.844060024136,8.11303789200879));
#211612=CARTESIAN_POINT('Ctrl Pts',(15.1736551530881,-36.8435802296086,
8.13822592357379));
#211613=CARTESIAN_POINT('Ctrl Pts',(15.1761236958481,-36.8433134404023,
8.16349667069091));
#211614=CARTESIAN_POINT('Ctrl Pts',(15.1767097010331,-36.8432501080185,
8.18855370043167));
#211615=CARTESIAN_POINT('Ctrl Pts',(15.1768014932847,-36.8432401875908,
8.19247865064549));
#211616=CARTESIAN_POINT('Ctrl Pts',(15.1768471763188,-36.8432352504539,
8.19639842116647));
#211617=CARTESIAN_POINT('Ctrl Pts',(15.1768471765046,-36.843235250437,8.20031194558351));
#211618=CARTESIAN_POINT('',(14.7863166082999,-37.3854788143444,8.20031194424828));
#211619=CARTESIAN_POINT('Origin',(14.6797428606108,-36.8969687899278,8.20031194427024));
#211620=CARTESIAN_POINT('Origin',(14.6797428601911,-36.8969687973359,8.20031194415257));
#211621=CARTESIAN_POINT('Origin',(12.9400493229956,-38.491093961905,9.70031194417423));
#211622=CARTESIAN_POINT('',(12.6339517185198,-36.5806809602338,9.70031194417402));
#211623=CARTESIAN_POINT('',(7.66292402746025,-37.1181599794681,9.70031194426781));
#211624=CARTESIAN_POINT('Origin',(5.70623295592384,4.23557607088128,9.70031197010691));
#211625=CARTESIAN_POINT('',(7.79214817026173,-38.3133262413034,9.70031194420592));
#211626=CARTESIAN_POINT('',(7.79214817122721,-38.3133262543274,9.70031194420443));
#211627=CARTESIAN_POINT('',(12.7631758617544,-37.7758472378318,9.70031194399162));
#211628=CARTESIAN_POINT('Origin',(5.706232955799,4.23557606973773,9.70031192746475));
#211629=CARTESIAN_POINT('',(12.6339517185163,-36.5806809602344,9.70031194417395));
#211630=CARTESIAN_POINT('Origin',(41.2819760955884,28.3376561865178,14.2003119440898));
#211631=CARTESIAN_POINT('',(41.7137667959907,28.5897608965304,14.2003118969161));
#211632=CARTESIAN_POINT('',(41.2819761031456,28.3376561884383,14.7003119367437));
#211633=CARTESIAN_POINT('Ctrl Pts',(41.7137668018785,28.5897608991582,14.200311922827));
#211634=CARTESIAN_POINT('Ctrl Pts',(41.7137668019672,28.5897608989169,14.2269783862396));
#211635=CARTESIAN_POINT('Ctrl Pts',(41.7119137142367,28.5886952179716,14.2539075594035));
#211636=CARTESIAN_POINT('Ctrl Pts',(41.7081278414343,28.5865035956864,14.2807461034049));
#211637=CARTESIAN_POINT('Ctrl Pts',(41.7043405791816,28.5843111690555,14.3075944973999));
#211638=CARTESIAN_POINT('Ctrl Pts',(41.6986193619347,28.5809921173395,14.3343526098016));
#211639=CARTESIAN_POINT('Ctrl Pts',(41.690925970005,28.5765103923886,14.3606511688661));
#211640=CARTESIAN_POINT('Ctrl Pts',(41.6883278492542,28.5749968775826,14.3695324052108));
#211641=CARTESIAN_POINT('Ctrl Pts',(41.6855051467977,28.5733509615156,14.3783610658028));
#211642=CARTESIAN_POINT('Ctrl Pts',(41.6824574581791,28.5715718801854,14.3871223413365));
#211643=CARTESIAN_POINT('Ctrl Pts',(41.6743475604077,28.5668377457245,14.4104360908097));
#211644=CARTESIAN_POINT('Ctrl Pts',(41.6646425715206,28.5611620535486,14.4332678164553));
#211645=CARTESIAN_POINT('Ctrl Pts',(41.653360351669,28.554559949949,14.4553148539247));
#211646=CARTESIAN_POINT('Ctrl Pts',(41.649970196437,28.5525761066668,14.4619396919806));
#211647=CARTESIAN_POINT('Ctrl Pts',(41.6464379124703,28.550508780825,14.4684935615502));
#211648=CARTESIAN_POINT('Ctrl Pts',(41.6427647610392,28.5483588367501,14.4749679510366));
#211649=CARTESIAN_POINT('Ctrl Pts',(41.6348161787697,28.5437064265039,14.4889783229046));
#211650=CARTESIAN_POINT('Ctrl Pts',(41.6262071570931,28.5386670635414,14.5026166867592));
#211651=CARTESIAN_POINT('Ctrl Pts',(41.6169554858231,28.533254980562,14.5157955511388));
#211652=CARTESIAN_POINT('Ctrl Pts',(41.6123296501882,28.5305489390724,14.5223849833285));
#211653=CARTESIAN_POINT('Ctrl Pts',(41.6075432201591,28.5277497572833,14.5288596070396));
#211654=CARTESIAN_POINT('Ctrl Pts',(41.6025992538319,28.5248599077603,14.5352082601213));
#211655=CARTESIAN_POINT('Ctrl Pts',(41.6001272706682,28.5234149829988,14.5383825866622));
#211656=CARTESIAN_POINT('Ctrl Pts',(41.5976159088341,28.5219473944589,14.5415254254415));
#211657=CARTESIAN_POINT('Ctrl Pts',(41.5950655931576,28.5204574830534,14.544635392898));
#211658=CARTESIAN_POINT('Ctrl Pts',(41.5935136984227,28.5195508558122,14.5465278418078));
#211659=CARTESIAN_POINT('Ctrl Pts',(41.591651177178,28.5184630409699,14.5487620931146));
#211660=CARTESIAN_POINT('Ctrl Pts',(41.5900166162075,28.5175084924094,14.5506891270707));
#211661=CARTESIAN_POINT('Ctrl Pts',(41.5889650114393,28.516894377772,14.5519288961178));
#211662=CARTESIAN_POINT('Ctrl Pts',(41.5880087394912,28.5163359942657,14.5530425573542));
#211663=CARTESIAN_POINT('Ctrl Pts',(41.5872982213544,28.5159211652416,14.5538653083338));
#211664=CARTESIAN_POINT('Ctrl Pts',(41.5792113970033,28.5111997524014,14.5632295206062));
#211665=CARTESIAN_POINT('Ctrl Pts',(41.5703833433329,28.506069881434,14.5726982003223));
#211666=CARTESIAN_POINT('Ctrl Pts',(41.5607330295639,28.5004711256026,14.5821310809793));
#211667=CARTESIAN_POINT('Ctrl Pts',(41.5513839109207,28.4950471120654,14.591269552797));
#211668=CARTESIAN_POINT('Ctrl Pts',(41.5412622652569,28.4891825618871,14.6003742422749));
#211669=CARTESIAN_POINT('Ctrl Pts',(41.5303141175532,28.4828340601009,14.6092760242614));
#211670=CARTESIAN_POINT('Ctrl Pts',(41.5198327805567,28.476756247813,14.6177982491522));
#211671=CARTESIAN_POINT('Ctrl Pts',(41.5085932709447,28.4702344941529,14.6261339427937));
#211672=CARTESIAN_POINT('Ctrl Pts',(41.4965769006855,28.4632474777381,14.6341014868296));
#211673=CARTESIAN_POINT('Ctrl Pts',(41.4875779760529,28.4580149796736,14.6400682910093));
#211674=CARTESIAN_POINT('Ctrl Pts',(41.4781438682365,28.4525218428447,14.6458278395459));
#211675=CARTESIAN_POINT('Ctrl Pts',(41.4682812566996,28.4467676107075,14.6512943692278));
#211676=CARTESIAN_POINT('Ctrl Pts',(41.4562609243089,28.4397544800895,14.6579568544685));
#211677=CARTESIAN_POINT('Ctrl Pts',(41.4436237186075,28.4323601019712,14.6641761537202));
#211678=CARTESIAN_POINT('Ctrl Pts',(41.4303424162052,28.4245782738254,14.6698138403085));
#211679=CARTESIAN_POINT('Ctrl Pts',(41.4176306052808,28.4171301241606,14.6752097874672));
#211680=CARTESIAN_POINT('Ctrl Pts',(41.4043281933863,28.4093267144708,14.6800721526138));
#211681=CARTESIAN_POINT('Ctrl Pts',(41.3904453831169,28.4011824735989,14.6842528822268));
#211682=CARTESIAN_POINT('Ctrl Pts',(41.3768903909946,28.3932305446509,14.688334891263));
#211683=CARTESIAN_POINT('Ctrl Pts',(41.3627816577585,28.3849534404383,14.6917661294436));
#211684=CARTESIAN_POINT('Ctrl Pts',(41.3481692380955,28.3763882412312,14.6943952157496));
#211685=CARTESIAN_POINT('Ctrl Pts',(41.3339822072023,28.3680723874191,14.6969477655328));
#211686=CARTESIAN_POINT('Ctrl Pts',(41.3193203246439,28.3594849307161,14.6987431003712));
#211687=CARTESIAN_POINT('Ctrl Pts',(41.3042716309047,28.3506844306585,14.699644650786));
#211688=CARTESIAN_POINT('Ctrl Pts',(41.2969266186114,28.3463890557754,14.7000846822594));
#211689=CARTESIAN_POINT('Ctrl Pts',(41.2894901160492,28.3420433121955,14.7003119218192));
#211690=CARTESIAN_POINT('Ctrl Pts',(41.2819761036493,28.3376561915293,14.7003119219813));
#211691=CARTESIAN_POINT('',(41.6033114950453,27.9545849530257,14.2003118178155));
#211692=CARTESIAN_POINT('Origin',(41.2819761274901,28.3376561508406,14.2003119573479));
#211693=CARTESIAN_POINT('Origin',(41.2819760930803,28.3376561679117,14.2003118441419));
#211694=CARTESIAN_POINT('Origin',(27.5762750652194,-30.6806290787205,11.7003119442133));
#211695=CARTESIAN_POINT('',(27.4676235331615,-30.5127029476239,11.7003119442877));
#211696=CARTESIAN_POINT('Origin',(27.5762750652195,-30.6806290787202,11.70031194436));
#211697=CARTESIAN_POINT('',(27.4657798121271,-30.5138572734478,19.7003119442863));
#211698=CARTESIAN_POINT('Origin',(27.5762750653826,-30.6806290755517,19.7003119443798));
#211699=CARTESIAN_POINT('Ctrl Pts',(27.4657797311426,-30.5138571735995,
19.7003119442864));
#211700=CARTESIAN_POINT('Ctrl Pts',(27.4669778413904,-30.5131350610847,
17.0336452775292));
#211701=CARTESIAN_POINT('Ctrl Pts',(27.467281551613,-30.512937269944,14.3669786108391));
#211702=CARTESIAN_POINT('Ctrl Pts',(27.4676231949692,-30.5127030139789,
11.7003119442499));
#211703=CARTESIAN_POINT('Origin',(25.9241193021726,-31.6625742382618,11.7003119444658));
#211704=CARTESIAN_POINT('',(25.8259742274482,-31.4883113898375,11.7003119443055));
#211705=CARTESIAN_POINT('',(25.8478004647195,-31.8474402325805,11.7003119441671));
#211706=CARTESIAN_POINT('Origin',(25.9241193021727,-31.6625742382615,11.70031194419));
#211707=CARTESIAN_POINT('',(25.8259742257811,-31.4883113875925,19.7003119444643));
#211708=CARTESIAN_POINT('',(25.8259742267951,-31.4883113886927,15.7003119443271));
#211709=CARTESIAN_POINT('',(25.8478004630339,-31.847440228795,19.7003119443828));
#211710=CARTESIAN_POINT('Origin',(25.9241193023352,-31.6625742350911,19.700311944528));
#211711=CARTESIAN_POINT('',(25.8478004555399,-31.8474402336341,15.700311943917));
#211712=CARTESIAN_POINT('Origin',(25.5467464108272,-30.3032485297365,19.7003119443223));
#211713=CARTESIAN_POINT('',(27.5218975666247,-32.8296981881505,19.7003119441726));
#211714=CARTESIAN_POINT('Origin',(27.6460479595983,-32.6728967752092,19.7003119433013));
#211715=CARTESIAN_POINT('Origin',(23.176632874077,-38.3177465442466,19.7003119468805));
#211716=CARTESIAN_POINT('Origin',(5.70623295504618,4.235576075057,19.700312289137));
#211717=CARTESIAN_POINT('Origin',(29.5722599093954,-29.3479449367965,11.7003119441198));
#211718=CARTESIAN_POINT('',(29.4564051403302,-29.1849183186139,11.7003119442521));
#211719=CARTESIAN_POINT('Origin',(29.5722599093955,-29.3479449367965,11.7003119441529));
#211720=CARTESIAN_POINT('',(29.4563873141992,-29.1849309883619,19.7003119441266));
#211721=CARTESIAN_POINT('',(29.4564051412031,-29.1849183198423,11.7003119442348));
#211722=CARTESIAN_POINT('Origin',(29.5722599095627,-29.347944941818,19.7003119439515));
#211723=CARTESIAN_POINT('Origin',(31.1128577451295,-28.1981030695854,11.7003119442943));
#211724=CARTESIAN_POINT('',(31.3128574003588,-28.198473556034,11.7003119441321));
#211725=CARTESIAN_POINT('',(30.9895245253883,-28.0406580947184,11.700311944068));
#211726=CARTESIAN_POINT('Origin',(31.1128577451295,-28.1981030695854,11.7003119439585));
#211727=CARTESIAN_POINT('',(31.3128573997763,-28.1984735525211,19.7003119440651));
#211728=CARTESIAN_POINT('',(31.3128573994219,-28.1984735558152,15.7003119436948));
#211729=CARTESIAN_POINT('',(30.9895245246167,-28.0406580948133,19.7003119442593));
#211730=CARTESIAN_POINT('Origin',(31.1128577452953,-28.1981030746033,19.7003119437803));
#211731=CARTESIAN_POINT('',(30.9895245257887,-28.0406580871957,15.7003119438384));
#211732=CARTESIAN_POINT('Origin',(29.1953299551503,-27.8196647572409,19.7003119441436));
#211733=CARTESIAN_POINT('',(31.5794993566334,-30.1250904378563,19.7003119443469));
#211734=CARTESIAN_POINT('Origin',(31.3871181388375,-30.1797664418615,19.7003119446185));
#211735=CARTESIAN_POINT('Origin',(30.2572977430453,-30.3754307591146,19.7003119536914));
#211736=CARTESIAN_POINT('Origin',(5.70623295537573,4.23557607457028,19.7003119291809));
#211737=CARTESIAN_POINT('Origin',(38.3128453882753,-28.2114417363866,19.7003119443757));
#211738=CARTESIAN_POINT('Origin',(31.3871181386705,-30.1797664368365,11.7003119442378));
#211739=CARTESIAN_POINT('',(31.5794993582649,-30.1250904419354,11.7003119444404));
#211740=CARTESIAN_POINT('Origin',(31.3871181386703,-30.1797664368365,11.7003119443036));
#211741=CARTESIAN_POINT('',(31.5794993666779,-30.1250904443552,15.7003119444786));
#211742=CARTESIAN_POINT('Origin',(35.3128445454758,-28.2128080611105,20.7202959435634));
#211743=CARTESIAN_POINT('',(33.3128454110442,-28.2109479106316,11.7003119443188));
#211744=CARTESIAN_POINT('',(33.6466402062671,-29.3190463298171,11.7003119443653));
#211745=CARTESIAN_POINT('Origin',(35.3128445461936,-28.2128080646814,11.7003119458301));
#211746=CARTESIAN_POINT('',(33.3128454085482,-28.2109625351251,20.7002959467488));
#211747=CARTESIAN_POINT('',(33.3128454117321,-28.2109479106327,11.700311944324));
#211748=CARTESIAN_POINT('Ctrl Pts',(33.3127414581161,-28.2110021664791,
20.720286497189));
#211749=CARTESIAN_POINT('Ctrl Pts',(33.3127793479505,-28.2109885219288,
20.7135956544527));
#211750=CARTESIAN_POINT('Ctrl Pts',(33.31284541054,-28.2109762710741,20.7069321159777));
#211751=CARTESIAN_POINT('Ctrl Pts',(33.3128454068924,-28.2109625351251,
20.7002959471059));
#211752=CARTESIAN_POINT('',(33.6466402075331,-29.3190463305038,16.2103039450793));
#211753=CARTESIAN_POINT('Origin',(36.0158125085614,35.6673511743578,14.2003119440635));
#211754=CARTESIAN_POINT('',(36.0158125132213,35.6673511693484,14.7003119357159));
#211755=CARTESIAN_POINT('',(36.3925178210236,35.9961263357822,14.2003119168096));
#211756=CARTESIAN_POINT('Ctrl Pts',(36.0158125132213,35.6673511693487,14.7003119191872));
#211757=CARTESIAN_POINT('Ctrl Pts',(36.0314619476105,35.6810094479213,14.7003119191836));
#211758=CARTESIAN_POINT('Ctrl Pts',(36.0469313363656,35.6945019872719,14.6990145960495));
#211759=CARTESIAN_POINT('Ctrl Pts',(36.0620767462949,35.7077059650371,14.6965287180689));
#211760=CARTESIAN_POINT('Ctrl Pts',(36.0771125138011,35.720814355022,14.6940608361469));
#211761=CARTESIAN_POINT('Ctrl Pts',(36.0918289861561,35.7336383549577,14.6904230687585));
#211762=CARTESIAN_POINT('Ctrl Pts',(36.1061259533833,35.7460932583838,14.6857428304109));
#211763=CARTESIAN_POINT('Ctrl Pts',(36.1211706604506,35.759199560624,14.6808178128303));
#211764=CARTESIAN_POINT('Ctrl Pts',(36.1357509099174,35.771897214932,14.6747398636724));
#211765=CARTESIAN_POINT('Ctrl Pts',(36.149795049607,35.7841269117665,14.6676577443362));
#211766=CARTESIAN_POINT('Ctrl Pts',(36.1627351325952,35.7953951913093,14.6611323740416));
#211767=CARTESIAN_POINT('Ctrl Pts',(36.1752210783166,35.8062670654464,14.6537550822596));
#211768=CARTESIAN_POINT('Ctrl Pts',(36.1872245048864,35.816720298437,14.6456284617514));
#211769=CARTESIAN_POINT('Ctrl Pts',(36.201088866148,35.8287941339948,14.636241941835));
#211770=CARTESIAN_POINT('Ctrl Pts',(36.2142939327103,35.8402956168422,14.625863641141));
#211771=CARTESIAN_POINT('Ctrl Pts',(36.2267739575232,35.8511680453469,14.6146869628736));
#211772=CARTESIAN_POINT('Ctrl Pts',(36.2396041499762,35.8623455351548,14.6031966865876));
#211773=CARTESIAN_POINT('Ctrl Pts',(36.251668448068,35.8728585286194,14.5908636633032));
#211774=CARTESIAN_POINT('Ctrl Pts',(36.2629370892762,35.8826817890644,14.5778860675774));
#211775=CARTESIAN_POINT('Ctrl Pts',(36.2747850582098,35.8930100693271,14.564241285731));
#211776=CARTESIAN_POINT('Ctrl Pts',(36.2857540217049,35.9025763674313,14.5498848610102));
#211777=CARTESIAN_POINT('Ctrl Pts',(36.2958473652261,35.9113844955596,14.535018200767));
#211778=CARTESIAN_POINT('Ctrl Pts',(36.3004121280782,35.9153680136072,14.5282946826117));
#211779=CARTESIAN_POINT('Ctrl Pts',(36.3047982396843,35.9191968465594,14.5214663383525));
#211780=CARTESIAN_POINT('Ctrl Pts',(36.3090078527759,35.9228729523944,14.5145493895345));
#211781=CARTESIAN_POINT('Ctrl Pts',(36.3185109243799,35.9311716478361,14.4989345911028));
#211782=CARTESIAN_POINT('Ctrl Pts',(36.3271205887522,35.9386978114403,14.4828545982482));
#211783=CARTESIAN_POINT('Ctrl Pts',(36.3348493008395,35.9454600039682,14.4665281234684));
#211784=CARTESIAN_POINT('Ctrl Pts',(36.3427900867015,35.9524077492348,14.4497536546249));
#211785=CARTESIAN_POINT('Ctrl Pts',(36.3498014875169,35.958549524995,14.4327197429638));
#211786=CARTESIAN_POINT('Ctrl Pts',(36.3559318906243,35.9639250458867,14.4156321130753));
#211787=CARTESIAN_POINT('Ctrl Pts',(36.3622512524061,35.9694662575632,14.3980177876602));
#211788=CARTESIAN_POINT('Ctrl Pts',(36.3676351712267,35.9741938620102,14.3803468432111));
#211789=CARTESIAN_POINT('Ctrl Pts',(36.3721632071998,35.9781745326075,14.3628020398921));
#211790=CARTESIAN_POINT('Ctrl Pts',(36.3769254984075,35.9823611408189,14.3443495666596));
#211791=CARTESIAN_POINT('Ctrl Pts',(36.3807418039306,35.9857221816709,14.3260369236279));
#211792=CARTESIAN_POINT('Ctrl Pts',(36.3837222038775,35.9883505097064,14.3080239819655));
#211793=CARTESIAN_POINT('Ctrl Pts',(36.3868751106154,35.9911309664639,14.2889684437332));
#211794=CARTESIAN_POINT('Ctrl Pts',(36.3890933573864,35.9930921438769,14.2702483089754));
#211795=CARTESIAN_POINT('Ctrl Pts',(36.3905138210778,35.994349692268,14.2519926335881));
#211796=CARTESIAN_POINT('Ctrl Pts',(36.3918899226638,35.995567966516,14.2343070961077));
#211797=CARTESIAN_POINT('Ctrl Pts',(36.3925178220055,35.9961263360171,14.217056522753));
#211798=CARTESIAN_POINT('Ctrl Pts',(36.3925178219726,35.9961263360987,14.2003119200495));
#211799=CARTESIAN_POINT('',(35.694477140036,36.0504223708463,14.2003119536606));
#211800=CARTESIAN_POINT('Origin',(36.0158125092293,35.6673511557761,14.2003119092711));
#211801=CARTESIAN_POINT('Origin',(36.0158125861518,35.6673510823833,14.2003119766905));
#211802=CARTESIAN_POINT('Ctrl Pts',(40.1916016827666,30.1071650010068,14.7002939845225));
#211803=CARTESIAN_POINT('Ctrl Pts',(40.5666540606289,29.5245406346977,14.7002939847455));
#211804=CARTESIAN_POINT('Ctrl Pts',(40.9289501633176,28.9338994810907,14.700293984972));
#211805=CARTESIAN_POINT('Ctrl Pts',(41.2783187026261,28.3355207865345,14.7002939852017));
#211806=CARTESIAN_POINT('Ctrl Pts',(40.4393460253003,30.266645294214,14.7027897389672));
#211807=CARTESIAN_POINT('Ctrl Pts',(40.816710417093,29.680429334489,14.7027897391915));
#211808=CARTESIAN_POINT('Ctrl Pts',(41.1812398975328,29.0861471679052,14.7027897394192));
#211809=CARTESIAN_POINT('Ctrl Pts',(41.5327621225059,28.4840797622273,14.7027897396505));
#211810=CARTESIAN_POINT('Ctrl Pts',(40.6155851485878,30.3800955823145,14.4953921028805));
#211811=CARTESIAN_POINT('Ctrl Pts',(40.9945942492118,29.7913246529447,14.4953921031058));
#211812=CARTESIAN_POINT('Ctrl Pts',(41.360712498674,29.1944523608771,14.4953921033346));
#211813=CARTESIAN_POINT('Ctrl Pts',(41.7137668017138,28.5897608984504,14.4953921035668));
#211814=CARTESIAN_POINT('Ctrl Pts',(40.615585149058,30.3800955824983,14.2003119221409));
#211815=CARTESIAN_POINT('Ctrl Pts',(40.9945942496863,29.7913246531216,14.2003119223661));
#211816=CARTESIAN_POINT('Ctrl Pts',(41.3607124991528,29.1944523610474,14.2003119225949));
#211817=CARTESIAN_POINT('Ctrl Pts',(41.7137668021967,28.5897608986133,14.200311922827));
#211818=CARTESIAN_POINT('',(40.6223647228156,30.3695608636806,14.2003119229375));
#211819=CARTESIAN_POINT('Origin',(0.00278467159006368,4.23644579452812,
14.2003119292016));
#211820=CARTESIAN_POINT('',(40.2361859469268,30.0456187335722,14.7003119305981));
#211821=CARTESIAN_POINT('Ctrl Pts',(40.2361859469026,30.0456187336012,14.7003119213264));
#211822=CARTESIAN_POINT('Ctrl Pts',(40.2875551594176,30.0887092739149,14.7003119227364));
#211823=CARTESIAN_POINT('Ctrl Pts',(40.3384416385898,30.131394878286,14.687043592833));
#211824=CARTESIAN_POINT('Ctrl Pts',(40.431549618963,30.2094975585837,14.6363669291075));
#211825=CARTESIAN_POINT('Ctrl Pts',(40.4731853957825,30.2444233055826,14.6002993267421));
#211826=CARTESIAN_POINT('Ctrl Pts',(40.5436299807939,30.3035150276942,14.5096375893323));
#211827=CARTESIAN_POINT('Ctrl Pts',(40.5717998106415,30.3271450023361,14.455922140803));
#211828=CARTESIAN_POINT('Ctrl Pts',(40.6018556925677,30.3523570725453,14.3647896831054));
#211829=CARTESIAN_POINT('Ctrl Pts',(40.6097869051583,30.3590100893894,14.3315578356292));
#211830=CARTESIAN_POINT('Ctrl Pts',(40.6198964632916,30.3674903891933,14.265507860092));
#211831=CARTESIAN_POINT('Ctrl Pts',(40.6223647236164,30.3695608642129,14.232951529426));
#211832=CARTESIAN_POINT('Ctrl Pts',(40.6223647236965,30.3695608642852,14.2003119229375));
#211833=CARTESIAN_POINT('Origin',(0.00283842247498001,4.23647814956794,
14.7003562498701));
#211834=CARTESIAN_POINT('Ctrl Pts',(36.0126154523363,35.6645608979679,14.700293912051));
#211835=CARTESIAN_POINT('Ctrl Pts',(36.4579087558213,35.1543509648037,14.7002939122441));
#211836=CARTESIAN_POINT('Ctrl Pts',(36.8922596809151,34.6347938689064,14.7002939124408));
#211837=CARTESIAN_POINT('Ctrl Pts',(37.3154720736038,34.1061242436184,14.7002939126413));
#211838=CARTESIAN_POINT('Ctrl Pts',(36.2346009930831,35.8583020784882,14.7027945855813));
#211839=CARTESIAN_POINT('Ctrl Pts',(36.6826393434793,35.3449469145515,14.7027945857754));
#211840=CARTESIAN_POINT('Ctrl Pts',(37.1196678602999,34.8221869665332,14.7027945859733));
#211841=CARTESIAN_POINT('Ctrl Pts',(37.5454891803233,34.2902583141931,14.7027945861753));
#211842=CARTESIAN_POINT('Ctrl Pts',(36.3925178205159,35.9961263369942,14.4953963996372));
#211843=CARTESIAN_POINT('Ctrl Pts',(36.8425089517013,35.4805337081145,14.4953963998321));
#211844=CARTESIAN_POINT('Ctrl Pts',(37.2814422628126,34.9554953042832,14.495396400031));
#211845=CARTESIAN_POINT('Ctrl Pts',(37.7091195304185,34.4212482342172,14.4953964002337));
#211846=CARTESIAN_POINT('Ctrl Pts',(36.3925178209579,35.9961263372614,14.2003119200495));
#211847=CARTESIAN_POINT('Ctrl Pts',(36.8425089521487,35.4805337083754,14.2003119202443));
#211848=CARTESIAN_POINT('Ctrl Pts',(37.2814422632653,34.9554953045379,14.2003119204433));
#211849=CARTESIAN_POINT('Ctrl Pts',(37.7091195308763,34.421248234466,14.2003119206458));
#211850=CARTESIAN_POINT('',(37.3112078118952,34.1182321028043,14.7003119322655));
#211851=CARTESIAN_POINT('Origin',(0.0080717974277178,4.24099504072217,14.7003616183059));
#211852=CARTESIAN_POINT('',(37.6943796186214,34.4396518687377,14.2003119226424));
#211853=CARTESIAN_POINT('Ctrl Pts',(37.6943796189949,34.4396518690407,14.2003119226425));
#211854=CARTESIAN_POINT('Ctrl Pts',(37.6943796187735,34.4396518688593,14.2501224717215));
#211855=CARTESIAN_POINT('Ctrl Pts',(37.6886755809993,34.4348670949152,14.2996540125763));
#211856=CARTESIAN_POINT('Ctrl Pts',(37.66534406874,34.4152956936709,14.3986692873733));
#211857=CARTESIAN_POINT('Ctrl Pts',(37.6469545306054,34.3998698170451,14.4471878998269));
#211858=CARTESIAN_POINT('Ctrl Pts',(37.5938991684671,34.3553648672889,14.5441052494324));
#211859=CARTESIAN_POINT('Ctrl Pts',(37.5570967529206,34.3244935361199,14.5893068127991));
#211860=CARTESIAN_POINT('Ctrl Pts',(37.4832193273248,34.2625222106577,14.6497194418686));
#211861=CARTESIAN_POINT('Ctrl Pts',(37.4490616048251,34.2338693532923,14.6693420367885));
#211862=CARTESIAN_POINT('Ctrl Pts',(37.380032926326,34.1759653499086,14.6942356207561));
#211863=CARTESIAN_POINT('Ctrl Pts',(37.345698881612,34.1471645864497,14.7003122933829));
#211864=CARTESIAN_POINT('Ctrl Pts',(37.3112078112243,34.1182321036043,14.7003119197568));
#211865=CARTESIAN_POINT('Origin',(0.00278467159006368,4.23644579452812,
14.2003119297252));
#211866=CARTESIAN_POINT('Origin',(41.2819760955568,28.3376561862015,8.20031194416842));
#211867=CARTESIAN_POINT('',(41.6033114886201,27.9545849594584,8.20031194292298));
#211868=CARTESIAN_POINT('',(41.2819760954968,28.3376561865545,7.70031195408706));
#211869=CARTESIAN_POINT('Ctrl Pts',(41.6033114891235,27.9545849593021,8.20031194292358));
#211870=CARTESIAN_POINT('Ctrl Pts',(41.6033114891799,27.9545849593785,8.19138616919911));
#211871=CARTESIAN_POINT('Ctrl Pts',(41.6031832850376,27.9547847312349,8.18153927525358));
#211872=CARTESIAN_POINT('Ctrl Pts',(41.6028070109339,27.9553041726536,8.17074055185172));
#211873=CARTESIAN_POINT('Ctrl Pts',(41.6024431860801,27.9558064280477,8.16029911055825));
#211874=CARTESIAN_POINT('Ctrl Pts',(41.6018473921967,27.9566076008037,8.14896712921886));
#211875=CARTESIAN_POINT('Ctrl Pts',(41.6008857852518,27.9578464604277,8.13674120771088));
#211876=CARTESIAN_POINT('Ctrl Pts',(41.5999429661259,27.9590611152865,8.12475415552588));
#211877=CARTESIAN_POINT('Ctrl Pts',(41.5986483970606,27.9606966304137,8.11190695341786));
#211878=CARTESIAN_POINT('Ctrl Pts',(41.5968518853409,27.9629124598231,8.09823090340421));
#211879=CARTESIAN_POINT('Ctrl Pts',(41.5951594405084,27.9649999324472,8.08534706862575));
#211880=CARTESIAN_POINT('Ctrl Pts',(41.5930211980094,27.9676028196997,8.07172715040734));
#211881=CARTESIAN_POINT('Ctrl Pts',(41.5902932701651,27.9708762708782,8.05743696473953));
#211882=CARTESIAN_POINT('Ctrl Pts',(41.590125532373,27.9710775524019,8.05655827427243));
#211883=CARTESIAN_POINT('Ctrl Pts',(41.5899555599108,27.9712813753747,8.05567706409922));
#211884=CARTESIAN_POINT('Ctrl Pts',(41.5897833173634,27.9714877782071,8.05479335542713));
#211885=CARTESIAN_POINT('Ctrl Pts',(41.5869850253095,27.9748410461088,8.04043642102382));
#211886=CARTESIAN_POINT('Ctrl Pts',(41.5835667470186,27.978884025179,8.02535253837662));
#211887=CARTESIAN_POINT('Ctrl Pts',(41.5794027862163,27.9837884478824,8.00974649431957));
#211888=CARTESIAN_POINT('Ctrl Pts',(41.5754410748791,27.9884546558389,7.99489845789334));
#211889=CARTESIAN_POINT('Ctrl Pts',(41.5708038321894,27.9939012853241,7.97957795754564));
#211890=CARTESIAN_POINT('Ctrl Pts',(41.5653934916991,28.0002634977373,7.96400526460739));
#211891=CARTESIAN_POINT('Ctrl Pts',(41.560121449747,28.006463079965,7.94883063916131));
#211892=CARTESIAN_POINT('Ctrl Pts',(41.5541148401851,28.0135326174742,7.93341678645233));
#211893=CARTESIAN_POINT('Ctrl Pts',(41.5473011660562,28.0215759768481,7.9180072714956));
#211894=CARTESIAN_POINT('Ctrl Pts',(41.5407133933889,28.0293526656116,7.90310864565475));
#211895=CARTESIAN_POINT('Ctrl Pts',(41.5333708212185,28.0380401068026,7.8882145179251));
#211896=CARTESIAN_POINT('Ctrl Pts',(41.5252308679177,28.0477048263832,7.87357760973711));
#211897=CARTESIAN_POINT('Ctrl Pts',(41.5201920234961,28.0536875410925,7.86451697997097));
#211898=CARTESIAN_POINT('Ctrl Pts',(41.5148481026099,28.0600441765052,7.85555554526717));
#211899=CARTESIAN_POINT('Ctrl Pts',(41.5091945311897,28.0667839246677,7.84675855291043));
#211900=CARTESIAN_POINT('Ctrl Pts',(41.500109146512,28.0776148136995,7.83262163774183));
#211901=CARTESIAN_POINT('Ctrl Pts',(41.4907515475303,28.0887350149511,7.81978476298471));
#211902=CARTESIAN_POINT('Ctrl Pts',(41.4812966004226,28.099951183228,7.80817973264746));
#211903=CARTESIAN_POINT('Ctrl Pts',(41.4714295760118,28.1116561885467,7.7960689173968));
#211904=CARTESIAN_POINT('Ctrl Pts',(41.4614568570892,28.1234653220154,7.7852990719412));
#211905=CARTESIAN_POINT('Ctrl Pts',(41.4515513370557,28.135189654138,7.77575148780771));
#211906=CARTESIAN_POINT('Ctrl Pts',(41.4413892392634,28.1472176758041,7.76595659735114));
#211907=CARTESIAN_POINT('Ctrl Pts',(41.4312980050571,28.1591562811373,7.75744728728241));
#211908=CARTESIAN_POINT('Ctrl Pts',(41.4214341408684,28.1708374458659,7.7500641295416));
#211909=CARTESIAN_POINT('Ctrl Pts',(41.4111366004669,28.1830321865301,7.74235636272003));
#211910=CARTESIAN_POINT('Ctrl Pts',(41.4010869645977,28.1949462302075,7.73587507788035));
#211911=CARTESIAN_POINT('Ctrl Pts',(41.3914287759732,28.2064295629199,7.73041843099658));
#211912=CARTESIAN_POINT('Ctrl Pts',(41.3860384898441,28.2128384716129,7.72737304752435));
#211913=CARTESIAN_POINT('Ctrl Pts',(41.3807695106852,28.219113962838,7.72464654089041));
#211914=CARTESIAN_POINT('Ctrl Pts',(41.3756423669291,28.2252352333361,7.72220275466587));
#211915=CARTESIAN_POINT('Ctrl Pts',(41.3663569779597,28.2363210113571,7.71777699507483));
#211916=CARTESIAN_POINT('Ctrl Pts',(41.3575102351746,28.2469173101138,7.71426654404295));
#211917=CARTESIAN_POINT('Ctrl Pts',(41.3491392570198,28.2569634288903,7.71145823338269));
#211918=CARTESIAN_POINT('Ctrl Pts',(41.3402925413692,28.2675804863672,7.70849032146004));
#211919=CARTESIAN_POINT('Ctrl Pts',(41.3319768430668,28.2775834818439,7.70630607048058));
#211920=CARTESIAN_POINT('Ctrl Pts',(41.324205097767,28.2869375762241,7.70468669004223));
#211921=CARTESIAN_POINT('Ctrl Pts',(41.3159637157624,28.2968569266557,7.70296945249926));
#211922=CARTESIAN_POINT('Ctrl Pts',(41.3083335783379,28.3060471010938,7.70188695146762));
#211923=CARTESIAN_POINT('Ctrl Pts',(41.3013027361982,28.3144991890938,7.70122253319603));
#211924=CARTESIAN_POINT('Ctrl Pts',(41.2942718940585,28.3229512770937,7.70055811492444));
#211925=CARTESIAN_POINT('Ctrl Pts',(41.2878397632577,28.3306659747907,7.70031194414596));
#211926=CARTESIAN_POINT('Ctrl Pts',(41.281976095447,28.3376561864574,7.70031194415113));
#211927=CARTESIAN_POINT('',(41.7137667965952,28.5897608956557,8.20031195850333));
#211928=CARTESIAN_POINT('Ctrl Pts',(41.2819760956082,28.3376561867569,7.70031197514971));
#211929=CARTESIAN_POINT('Ctrl Pts',(41.2964511209214,28.3461075545904,7.70031197518737));
#211930=CARTESIAN_POINT('Ctrl Pts',(41.3107971361607,28.3544993698294,7.70115044829479));
#211931=CARTESIAN_POINT('Ctrl Pts',(41.3250782020898,28.3628581091521,7.7028111486191));
#211932=CARTESIAN_POINT('Ctrl Pts',(41.3392948165151,28.3711791248677,7.70446435408037));
#211933=CARTESIAN_POINT('Ctrl Pts',(41.3534478703278,28.3794678317106,7.70693250893101));
#211934=CARTESIAN_POINT('Ctrl Pts',(41.3675956545353,28.3877474400632,7.71025058621821));
#211935=CARTESIAN_POINT('Ctrl Pts',(41.3813989478253,28.3958254444165,7.71348787011246));
#211936=CARTESIAN_POINT('Ctrl Pts',(41.3951979335281,28.403895201499,7.71753448373364));
#211937=CARTESIAN_POINT('Ctrl Pts',(41.4090310691024,28.4119690726135,7.72246823386469));
#211938=CARTESIAN_POINT('Ctrl Pts',(41.4178378040581,28.4171092263112,7.72560925923156));
#211939=CARTESIAN_POINT('Ctrl Pts',(41.4266580413914,28.4222508487701,7.72911075144052));
#211940=CARTESIAN_POINT('Ctrl Pts',(41.4354962101954,28.4273939131384,7.73300188273801));
#211941=CARTESIAN_POINT('Ctrl Pts',(41.4491875603512,28.4353611172846,7.7390296971278));
#211942=CARTESIAN_POINT('Ctrl Pts',(41.4629108383293,28.4433457988936,7.74598998237291));
#211943=CARTESIAN_POINT('Ctrl Pts',(41.4766255881628,28.4513331717318,7.75400589378627));
#211944=CARTESIAN_POINT('Ctrl Pts',(41.4885761990949,28.4582931226107,7.76099071230135));
#211945=CARTESIAN_POINT('Ctrl Pts',(41.5005201966239,28.4652550368108,7.7687776712005));
#211946=CARTESIAN_POINT('Ctrl Pts',(41.5124056656195,28.4721944699431,7.7774625184607));
#211947=CARTESIAN_POINT('Ctrl Pts',(41.5251683959675,28.4796460996489,7.7867883905602));
#211948=CARTESIAN_POINT('Ctrl Pts',(41.537868305209,28.4870610507121,7.79714907950957));
#211949=CARTESIAN_POINT('Ctrl Pts',(41.5503954530352,28.4943751335381,7.80866134055314));
#211950=CARTESIAN_POINT('Ctrl Pts',(41.5566590269483,28.4980321749511,7.81441747107493));
#211951=CARTESIAN_POINT('Ctrl Pts',(41.5628786492246,28.5016635548233,7.82046143324968));
#211952=CARTESIAN_POINT('Ctrl Pts',(41.5690358093665,28.5052584656418,7.8268066925864));
#211953=CARTESIAN_POINT('Ctrl Pts',(41.5721143894375,28.5070559210511,7.82997932225476));
#211954=CARTESIAN_POINT('Ctrl Pts',(41.5751773383813,28.5088442500923,7.83322729600467));
#211955=CARTESIAN_POINT('Ctrl Pts',(41.5782219795651,28.5106218899908,7.83655210796721));
#211956=CARTESIAN_POINT('Ctrl Pts',(41.5800133078872,28.5116677724131,7.83850827602602));
#211957=CARTESIAN_POINT('Ctrl Pts',(41.5820828900457,28.5128761822401,7.84080846660438));
#211958=CARTESIAN_POINT('Ctrl Pts',(41.5839253601715,28.5139519746643,7.84289564086965));
#211959=CARTESIAN_POINT('Ctrl Pts',(41.5852144546816,28.51470465884,7.84435594399717));
#211960=CARTESIAN_POINT('Ctrl Pts',(41.5863933121046,28.5153929722668,7.84571080733694));
#211961=CARTESIAN_POINT('Ctrl Pts',(41.5872981475831,28.5159212594443,7.84675857374735));
#211962=CARTESIAN_POINT('Ctrl Pts',(41.5967021146428,28.5214117550465,7.857648023867));
#211963=CARTESIAN_POINT('Ctrl Pts',(41.6061066248299,28.5269026165549,7.86954142375175));
#211964=CARTESIAN_POINT('Ctrl Pts',(41.6153550691541,28.5323023804038,7.88255213119704));
#211965=CARTESIAN_POINT('Ctrl Pts',(41.6234005595891,28.5369997918684,7.89387052363518));
#211966=CARTESIAN_POINT('Ctrl Pts',(41.6313274687498,28.5416279858417,7.90603471237925));
#211967=CARTESIAN_POINT('Ctrl Pts',(41.6390065903335,28.5461115069131,7.91910812665926));
#211968=CARTESIAN_POINT('Ctrl Pts',(41.647259799305,28.5509302138352,7.9331589030206));
#211969=CARTESIAN_POINT('Ctrl Pts',(41.6552256476306,28.5555811427758,7.94825928376225));
#211970=CARTESIAN_POINT('Ctrl Pts',(41.6627049049508,28.5599479713785,7.96444774463629));
#211971=CARTESIAN_POINT('Ctrl Pts',(41.6664445336108,28.5621313856799,7.9725419750733));
#211972=CARTESIAN_POINT('Ctrl Pts',(41.670061942003,28.5642434406278,7.98090754417745));
#211973=CARTESIAN_POINT('Ctrl Pts',(41.6735290892902,28.5662677643394,7.98954433362212));
#211974=CARTESIAN_POINT('Ctrl Pts',(41.6752626629339,28.5672799261952,7.99386272834446));
#211975=CARTESIAN_POINT('Ctrl Pts',(41.6769586651159,28.5682701516307,7.99824893142299));
#211976=CARTESIAN_POINT('Ctrl Pts',(41.6786133963635,28.5692362806764,8.00270248469512));
#211977=CARTESIAN_POINT('Ctrl Pts',(41.6794407619873,28.5697193451993,8.00492926133119));
#211978=CARTESIAN_POINT('Ctrl Pts',(41.6802578099757,28.5701963856822,8.007172875493));
#211979=CARTESIAN_POINT('Ctrl Pts',(41.6810640726361,28.5706671290587,8.00943325365084));
#211980=CARTESIAN_POINT('Ctrl Pts',(41.6816225860098,28.570993221887,8.01099906029521));
#211981=CARTESIAN_POINT('Ctrl Pts',(41.6823580866113,28.571422664236,8.01309485202865));
#211982=CARTESIAN_POINT('Ctrl Pts',(41.6828905610817,28.5717335623424,8.014636525588));
#211983=CARTESIAN_POINT('Ctrl Pts',(41.6831267598487,28.571871472709,8.01532039197804));
#211984=CARTESIAN_POINT('Ctrl Pts',(41.6833236384029,28.5719864245114,8.01589492985676));
#211985=CARTESIAN_POINT('Ctrl Pts',(41.683450022147,28.5720602144737,8.01626459794734));
#211986=CARTESIAN_POINT('Ctrl Pts',(41.6864645533395,28.5738202679096,8.02508199767078));
#211987=CARTESIAN_POINT('Ctrl Pts',(41.6896231818328,28.5756644552762,8.03504396456245));
#211988=CARTESIAN_POINT('Ctrl Pts',(41.6927454408476,28.5774874091629,8.04620315417557));
#211989=CARTESIAN_POINT('Ctrl Pts',(41.6957424996383,28.5792372639781,8.05691486872844));
#211990=CARTESIAN_POINT('Ctrl Pts',(41.6987058370067,28.5809674313132,8.06873054332442));
#211991=CARTESIAN_POINT('Ctrl Pts',(41.7014372809167,28.5825622064295,8.08168080531518));
#211992=CARTESIAN_POINT('Ctrl Pts',(41.7040905681231,28.5841113491368,8.09426051245671));
#211993=CARTESIAN_POINT('Ctrl Pts',(41.7065247955679,28.5855325926461,8.10791163376209));
#211994=CARTESIAN_POINT('Ctrl Pts',(41.7085243590131,28.5867000543023,8.1226348877019));
#211995=CARTESIAN_POINT('Ctrl Pts',(41.7104318899119,28.5878137819951,8.13668048444863));
#211996=CARTESIAN_POINT('Ctrl Pts',(41.7119434139087,28.5886962980723,8.15170240020175));
#211997=CARTESIAN_POINT('Ctrl Pts',(41.7128454418584,28.5892229548291,8.16766589510124));
#211998=CARTESIAN_POINT('Ctrl Pts',(41.7134378225878,28.5895688213999,8.17814945800685));
#211999=CARTESIAN_POINT('Ctrl Pts',(41.7137668005497,28.5897608980809,8.18903837964701));
#212000=CARTESIAN_POINT('Ctrl Pts',(41.7137668009713,28.5897608984116,8.20031195160649));
#212001=CARTESIAN_POINT('Ctrl Pts',(41.7137667841524,28.5897608883908,8.20031195160666));
#212002=CARTESIAN_POINT('Ctrl Pts',(41.7221214647463,28.5754514643135,8.20031194837504));
#212003=CARTESIAN_POINT('Ctrl Pts',(41.7293016451823,28.5615236063011,8.20029014786478));
#212004=CARTESIAN_POINT('Ctrl Pts',(41.7355007044576,28.5481684420599,8.2002661616543));
#212005=CARTESIAN_POINT('Ctrl Pts',(41.741961595999,28.5342491901462,8.20024116232818));
#212006=CARTESIAN_POINT('Ctrl Pts',(41.7473576823786,28.520951793153,8.20021378876587));
#212007=CARTESIAN_POINT('Ctrl Pts',(41.7519059494341,28.5084364961576,8.20020624401201));
#212008=CARTESIAN_POINT('Ctrl Pts',(41.7530262025479,28.505353937403,8.20020438571436));
#212009=CARTESIAN_POINT('Ctrl Pts',(41.7540949757053,28.5023185795928,8.20020373033748));
#212010=CARTESIAN_POINT('Ctrl Pts',(41.7551153964658,28.4993323564331,8.20020460964069));
#212011=CARTESIAN_POINT('Ctrl Pts',(41.759347877593,28.4869461588426,8.20020825679723));
#212012=CARTESIAN_POINT('Ctrl Pts',(41.762752658508,28.4754033322017,8.20022865361797));
#212013=CARTESIAN_POINT('Ctrl Pts',(41.7655426553854,28.4647914105207,8.20025237114907));
#212014=CARTESIAN_POINT('Ctrl Pts',(41.7657646205212,28.4639471527167,8.2002542580562));
#212015=CARTESIAN_POINT('Ctrl Pts',(41.765982678699,28.4631087649046,8.20025616598142));
#212016=CARTESIAN_POINT('Ctrl Pts',(41.7661969287496,28.462276280166,8.20025808816256));
#212017=CARTESIAN_POINT('Ctrl Pts',(41.7676505647259,28.4566280678907,8.20027112970748));
#212018=CARTESIAN_POINT('Ctrl Pts',(41.7689291926946,28.4512516358757,8.20028450987913));
#212019=CARTESIAN_POINT('Ctrl Pts',(41.7700621919928,28.4461547854384,8.20029473199112));
#212020=CARTESIAN_POINT('Ctrl Pts',(41.7706286916419,28.4436063602198,8.20029984304712));
#212021=CARTESIAN_POINT('Ctrl Pts',(41.7711587306368,28.4411278188984,8.20030416458808));
#212022=CARTESIAN_POINT('Ctrl Pts',(41.7716557140679,28.4387198047543,8.20030719716027));
#212023=CARTESIAN_POINT('Ctrl Pts',(41.7719511485002,28.4372883479948,8.20030899988886));
#212024=CARTESIAN_POINT('Ctrl Pts',(41.7720929860743,28.4365853862548,8.20031036031199));
#212025=CARTESIAN_POINT('Ctrl Pts',(41.772337757318,28.4353568747858,8.20031115326934));
#212026=CARTESIAN_POINT('Ctrl Pts',(41.7725047432672,28.434518769171,8.20031169423458));
#212027=CARTESIAN_POINT('Ctrl Pts',(41.7727197100341,28.4334360621108,8.20031197109353));
#212028=CARTESIAN_POINT('Ctrl Pts',(41.7730506788361,28.4317079678718,8.20031194410643));
#212029=CARTESIAN_POINT('Ctrl Pts',(41.776707311491,28.4126155162956,8.2003116459457));
#212030=CARTESIAN_POINT('Ctrl Pts',(41.7791135791951,28.394028741294,8.20029520974899));
#212031=CARTESIAN_POINT('Ctrl Pts',(41.7804964055408,28.3760942675481,8.20028119209281));
#212032=CARTESIAN_POINT('Ctrl Pts',(41.7815825992741,28.3620069506163,8.20027018138973));
#212033=CARTESIAN_POINT('Ctrl Pts',(41.7820375454712,28.3483208320589,8.200260662906));
#212034=CARTESIAN_POINT('Ctrl Pts',(41.7819694692995,28.3350846180012,8.20026162989436));
#212035=CARTESIAN_POINT('Ctrl Pts',(41.7818920975427,28.3200410409323,8.20026272892191));
#212036=CARTESIAN_POINT('Ctrl Pts',(41.7811398267652,28.3055761150546,8.2002731674315));
#212037=CARTESIAN_POINT('Ctrl Pts',(41.7798616510642,28.2917218674969,8.20028563819437));
#212038=CARTESIAN_POINT('Ctrl Pts',(41.7792225632137,28.284794743718,8.2002918735758));
#212039=CARTESIAN_POINT('Ctrl Pts',(41.7784517907563,28.2780197722847,8.20029844200087));
#212040=CARTESIAN_POINT('Ctrl Pts',(41.7775665146928,28.2713981672297,8.20030351426148));
#212041=CARTESIAN_POINT('Ctrl Pts',(41.777123876661,28.2680873647021,8.20030605039179));
#212042=CARTESIAN_POINT('Ctrl Pts',(41.7766526002319,28.2648149055555,8.20030821248096));
#212043=CARTESIAN_POINT('Ctrl Pts',(41.7761547243722,28.2615807517277,8.20030971294923));
#212044=CARTESIAN_POINT('Ctrl Pts',(41.7758327546347,28.2594892671958,8.20031068328223));
#212045=CARTESIAN_POINT('Ctrl Pts',(41.7755783060381,28.2578997824628,8.20031139664373));
#212046=CARTESIAN_POINT('Ctrl Pts',(41.7752416009178,28.2558690827023,8.20031173756373));
#212047=CARTESIAN_POINT('Ctrl Pts',(41.775057644213,28.2547596227805,8.2003119238232));
#212048=CARTESIAN_POINT('Ctrl Pts',(41.7748485382051,28.2535185516101,8.2003119989121));
#212049=CARTESIAN_POINT('Ctrl Pts',(41.7745832799175,28.2519931772109,8.2003119439997));
#212050=CARTESIAN_POINT('Ctrl Pts',(41.7711210075455,28.2320832935763,8.20031122725792));
#212051=CARTESIAN_POINT('Ctrl Pts',(41.7665629333383,28.2130100552689,8.20029080310851));
#212052=CARTESIAN_POINT('Ctrl Pts',(41.7611338755233,28.1948002699572,8.20026321831754));
#212053=CARTESIAN_POINT('Ctrl Pts',(41.7555228305807,28.1759800755033,8.2002347088584));
#212054=CARTESIAN_POINT('Ctrl Pts',(41.7489817031399,28.1580814052021,8.20019855064873));
#212055=CARTESIAN_POINT('Ctrl Pts',(41.7417184755184,28.1410933804277,8.20016859496));
#212056=CARTESIAN_POINT('Ctrl Pts',(41.7340932072566,28.1232585757247,8.2001371461091));
#212057=CARTESIAN_POINT('Ctrl Pts',(41.725672286387,28.1064267065068,8.20011253352784));
#212058=CARTESIAN_POINT('Ctrl Pts',(41.7166486231159,28.090553398074,8.20011078472628));
#212059=CARTESIAN_POINT('Ctrl Pts',(41.7137299720448,28.0854192693653,8.20011021908665));
#212060=CARTESIAN_POINT('Ctrl Pts',(41.7107478941156,28.0803852314465,8.20011204536685));
#212061=CARTESIAN_POINT('Ctrl Pts',(41.7077078787455,28.0754493148718,8.2001168058973));
#212062=CARTESIAN_POINT('Ctrl Pts',(41.6983200937232,28.0602068512489,8.20013150675599));
#212063=CARTESIAN_POINT('Ctrl Pts',(41.6883811601337,28.0458951386021,8.20015606360554));
#212064=CARTESIAN_POINT('Ctrl Pts',(41.6779924367734,28.0324168482254,8.2001828846693));
#212065=CARTESIAN_POINT('Ctrl Pts',(41.6673066808784,28.0185531889623,8.20021047259616));
#212066=CARTESIAN_POINT('Ctrl Pts',(41.6561445917996,28.0055704872813,8.20024045606424));
#212067=CARTESIAN_POINT('Ctrl Pts',(41.6445615153613,27.9933716954501,8.20026457331259));
#212068=CARTESIAN_POINT('Ctrl Pts',(41.6326124735193,27.9807874847882,8.20028945254146));
#212069=CARTESIAN_POINT('Ctrl Pts',(41.620214904724,27.9690367272203,8.20030808901025));
#212070=CARTESIAN_POINT('Ctrl Pts',(41.6073794332894,27.958034445261,8.20031141286901));
#212071=CARTESIAN_POINT('Ctrl Pts',(41.606028348619,27.9568763253922,8.20031176274432));
#212072=CARTESIAN_POINT('Ctrl Pts',(41.6046723718709,27.9557265239536,8.20031194295525));
#212073=CARTESIAN_POINT('Ctrl Pts',(41.6033114881478,27.9545849604653,8.20031194292356));
#212074=CARTESIAN_POINT('Origin',(36.0158125085121,35.6673511740364,8.20031194414));
#212075=CARTESIAN_POINT('',(36.0158124922294,35.6673511929702,7.70031195649516));
#212076=CARTESIAN_POINT('',(35.6944770982969,36.0504224204102,8.20031190018796));
#212077=CARTESIAN_POINT('Origin',(36.0158124104684,35.6673512913495,8.20031189448571));
#212078=CARTESIAN_POINT('',(36.392517808631,35.9961263498592,8.20031196377876));
#212079=CARTESIAN_POINT('Origin',(36.0158125091048,35.6673511595399,8.20031194881068));
#212080=CARTESIAN_POINT('Origin',(36.0158124818494,35.6673512031708,8.20031197986005));
#212081=CARTESIAN_POINT('Origin',(40.7992018804711,29.4148545653587,9.70031194415128));
#212082=CARTESIAN_POINT('',(36.774771439037,33.6682479201434,9.7003119438979));
#212083=CARTESIAN_POINT('',(39.6954234468572,29.59200562334,9.70031194447898));
#212084=CARTESIAN_POINT('Origin',(0.00278467163376206,4.23644579398143,
9.70031195582862));
#212085=CARTESIAN_POINT('',(40.6223647222604,30.3695608630383,9.70031194440352));
#212086=CARTESIAN_POINT('',(40.6223647218989,30.3695608634693,9.70031194440352));
#212087=CARTESIAN_POINT('',(37.6943796174652,34.4396518680121,9.70031194382997));
#212088=CARTESIAN_POINT('Origin',(0.00278467185360398,4.236445792681,9.70031195204257));
#212089=CARTESIAN_POINT('',(36.7747714391135,33.6682479200519,9.7003119438979));
#212090=CARTESIAN_POINT('Origin',(-46.6345115519083,23.1000878693493,14.2003119441784));
#212091=CARTESIAN_POINT('',(-47.0825102831247,23.3221174538525,14.2003119512284));
#212092=CARTESIAN_POINT('',(-46.6345115519171,23.1000878694481,14.7003119360882));
#212093=CARTESIAN_POINT('Origin',(-46.6345115528282,23.1000878690067,14.2003119199612));
#212094=CARTESIAN_POINT('',(-46.5050283829203,23.5830310408049,14.2003118766078));
#212095=CARTESIAN_POINT('Ctrl Pts',(-46.6345115518458,23.1000878695674,
14.7003119441398));
#212096=CARTESIAN_POINT('Ctrl Pts',(-46.628964354246,23.1207776724416,14.7003119437958));
#212097=CARTESIAN_POINT('Ctrl Pts',(-46.6235453399376,23.140898988754,14.6989347954441));
#212098=CARTESIAN_POINT('Ctrl Pts',(-46.618305915511,23.1603081646264,14.6964075959373));
#212099=CARTESIAN_POINT('Ctrl Pts',(-46.6129483801548,23.180154876308,14.6938234264546));
#212100=CARTESIAN_POINT('Ctrl Pts',(-46.607778564597,23.1992571956967,14.6900374842973));
#212101=CARTESIAN_POINT('Ctrl Pts',(-46.6028368965335,23.217515743222,14.6852938434168));
#212102=CARTESIAN_POINT('Ctrl Pts',(-46.5977030508334,23.2364843514931,
14.6803657260232));
#212103=CARTESIAN_POINT('Ctrl Pts',(-46.5928153795202,23.2545425199216,
14.6744046694461));
#212104=CARTESIAN_POINT('Ctrl Pts',(-46.5882045871339,23.2716333678858,
14.6676746466358));
#212105=CARTESIAN_POINT('Ctrl Pts',(-46.5847849596699,23.2843089186767,
14.6626832766269));
#212106=CARTESIAN_POINT('Ctrl Pts',(-46.5815173084236,23.296453592594,14.6572687399136));
#212107=CARTESIAN_POINT('Ctrl Pts',(-46.5784096828028,23.3080608817119,
14.6515324132466));
#212108=CARTESIAN_POINT('Ctrl Pts',(-46.5739546976983,23.3247006917901,
14.6433090128198));
#212109=CARTESIAN_POINT('Ctrl Pts',(-46.5698176954901,23.3402339169319,
14.6344249460103));
#212110=CARTESIAN_POINT('Ctrl Pts',(-46.565982987815,23.3546800561974,14.6251492276273));
#212111=CARTESIAN_POINT('Ctrl Pts',(-46.5632434352647,23.3650005189342,
14.6185225639791));
#212112=CARTESIAN_POINT('Ctrl Pts',(-46.5606578912829,23.3747671861733,
14.6116953325416));
#212113=CARTESIAN_POINT('Ctrl Pts',(-46.5582175577001,23.3839986474046,
14.6047546715437));
#212114=CARTESIAN_POINT('Ctrl Pts',(-46.5552894539834,23.3950752789495,
14.5964267218697));
#212115=CARTESIAN_POINT('Ctrl Pts',(-46.5525693886829,23.4053812293832,
14.5879358380777));
#212116=CARTESIAN_POINT('Ctrl Pts',(-46.5500339233969,23.4149614582914,
14.5794137122164));
#212117=CARTESIAN_POINT('Ctrl Pts',(-46.5487661907539,23.4197515727455,
14.5751526492857));
#212118=CARTESIAN_POINT('Ctrl Pts',(-46.5475445194206,23.4243604482182,
14.5708834590497));
#212119=CARTESIAN_POINT('Ctrl Pts',(-46.546365540836,23.4287946584262,14.5666207235218));
#212120=CARTESIAN_POINT('Ctrl Pts',(-46.5457760515437,23.4310117635303,
14.5644893557578));
#212121=CARTESIAN_POINT('Ctrl Pts',(-46.5451972368363,23.4331851971049,
14.5623595959624));
#212122=CARTESIAN_POINT('Ctrl Pts',(-46.5446286479238,23.4353158450006,
14.560233132558));
#212123=CARTESIAN_POINT('Ctrl Pts',(-46.5442660860403,23.4366744569911,
14.5588771888169));
#212124=CARTESIAN_POINT('Ctrl Pts',(-46.5440063882969,23.4376475463453,
14.5578952295216));
#212125=CARTESIAN_POINT('Ctrl Pts',(-46.5436601836437,23.4389411706134,
14.5565765410014));
#212126=CARTESIAN_POINT('Ctrl Pts',(-46.5434634516668,23.4396762770232,
14.5558271917447));
#212127=CARTESIAN_POINT('Ctrl Pts',(-46.5432388830194,23.4405145245412,
14.5549687095352));
#212128=CARTESIAN_POINT('Ctrl Pts',(-46.5429531170754,23.4415802942143,
14.5538652931348));
#212129=CARTESIAN_POINT('Ctrl Pts',(-46.5381552858144,23.4594738996671,
14.5353396227038));
#212130=CARTESIAN_POINT('Ctrl Pts',(-46.533787011142,23.4757658226787,14.5155561579768));
#212131=CARTESIAN_POINT('Ctrl Pts',(-46.5298732819064,23.4903627271709,
14.4948223184246));
#212132=CARTESIAN_POINT('Ctrl Pts',(-46.5257051144821,23.5059086012304,
14.4727405367277));
#212133=CARTESIAN_POINT('Ctrl Pts',(-46.5220525353618,23.5195318254078,
14.4495814470719));
#212134=CARTESIAN_POINT('Ctrl Pts',(-46.5189298517692,23.5311788759671,
14.4257036174334));
#212135=CARTESIAN_POINT('Ctrl Pts',(-46.5158284053248,23.5427467157668,
14.4019881792099));
#212136=CARTESIAN_POINT('Ctrl Pts',(-46.5132495040202,23.5523657942936,
14.3775641167636));
#212137=CARTESIAN_POINT('Ctrl Pts',(-46.5111934075868,23.5600349850691,
14.3527628444561));
#212138=CARTESIAN_POINT('Ctrl Pts',(-46.5090671942656,23.5679657101682,
14.3271158005192));
#212139=CARTESIAN_POINT('Ctrl Pts',(-46.5074999612091,23.5738116253764,
14.301065812698));
#212140=CARTESIAN_POINT('Ctrl Pts',(-46.5064790846399,23.5776196401205,
14.2749516492282));
#212141=CARTESIAN_POINT('Ctrl Pts',(-46.5055052599143,23.5812521447984,
14.250041078408));
#212142=CARTESIAN_POINT('Ctrl Pts',(-46.5050283845909,23.5830310365619,
14.2250720301919));
#212143=CARTESIAN_POINT('Ctrl Pts',(-46.505028385299,23.5830310331727,14.2003118766077));
#212144=CARTESIAN_POINT('Origin',(-46.6345115512591,23.1000878810707,14.2003119838031));
#212145=CARTESIAN_POINT('Origin',(-35.622555685371,41.0856113764775,20.7202959410533));
#212146=CARTESIAN_POINT('',(-36.9597461401581,39.5983583048891,11.7003119440444));
#212147=CARTESIAN_POINT('',(-36.2763551813504,39.1954933250256,11.70031194419));
#212148=CARTESIAN_POINT('Origin',(-35.622555685556,41.0856113728796,11.7003119434262));
#212149=CARTESIAN_POINT('',(-36.9597461534137,39.5983583171039,20.7202959426515));
#212150=CARTESIAN_POINT('',(-36.9597461407076,39.598358306305,16.210303943361));
#212151=CARTESIAN_POINT('',(-36.2763551875669,39.1954933300651,20.7202959427843));
#212152=CARTESIAN_POINT('Origin',(-35.6225556855013,41.0856113725916,20.7202959428071));
#212153=CARTESIAN_POINT('',(-36.2763551831581,39.1954933258164,16.2103039442842));
#212154=CARTESIAN_POINT('Origin',(22.1823980300857,48.9401638921106,20.7002959434976));
#212155=CARTESIAN_POINT('',(23.1325028146813,47.1802489690195,11.7003119440501));
#212156=CARTESIAN_POINT('',(23.9441760783077,47.9935181716989,11.7003119439259));
#212157=CARTESIAN_POINT('Origin',(22.1823980308024,48.9401638885212,11.7003119425804));
#212158=CARTESIAN_POINT('',(23.1323445433203,47.1801637663987,20.7002959443438));
#212159=CARTESIAN_POINT('Ctrl Pts',(23.1325027692581,47.1802490526257,11.7003119440501));
#212160=CARTESIAN_POINT('Ctrl Pts',(23.1323779567181,47.1801819570351,14.7003066107261));
#212161=CARTESIAN_POINT('Ctrl Pts',(23.1323415219117,47.1801623731909,17.7003012774692));
#212162=CARTESIAN_POINT('Ctrl Pts',(23.1323444960399,47.1801639698978,20.7002959442084));
#212163=CARTESIAN_POINT('',(23.9441760790234,47.9935181741604,20.7002959442108));
#212164=CARTESIAN_POINT('Origin',(22.1823980300857,48.9401638921109,20.7002959434975));
#212165=CARTESIAN_POINT('',(23.9441760787171,47.9935181732208,16.2003039443226));
#212166=CARTESIAN_POINT('Origin',(-18.2448997734211,47.7682967805261,12.0233292044579));
#212167=CARTESIAN_POINT('',(-18.3489127543666,47.9114896201939,12.2003122927492));
#212168=CARTESIAN_POINT('',(-18.3489057873133,47.9114946936878,13.7106514229131));
#212169=CARTESIAN_POINT('',(-19.6823121346787,49.7473597353417,12.2003119440294));
#212170=CARTESIAN_POINT('Origin',(-22.0634414847529,51.9826723961138,15.377294684176));
#212171=CARTESIAN_POINT('',(-23.927142734394,51.1674345692587,12.2003119440693));
#212172=CARTESIAN_POINT('',(-23.077636874821,51.539033432266,12.2003119442447));
#212173=CARTESIAN_POINT('',(-23.9271427496885,51.1674346073438,13.7003119433409));
#212174=CARTESIAN_POINT('Origin',(-0.477249355023375,0.87986431523845,12.2003119633787));
#212175=CARTESIAN_POINT('Origin',(-0.477249354789322,0.879864319364145,
12.2003119634719));
#212176=CARTESIAN_POINT('Origin',(-32.3026205301272,45.2786922918922,15.3772946875904));
#212177=CARTESIAN_POINT('',(-29.7820277432825,41.9557068004328,12.2003121295266));
#212178=CARTESIAN_POINT('',(-30.9792442462794,43.5340390909646,12.200311944271));
#212179=CARTESIAN_POINT('',(-29.7820271937969,41.9557060286958,13.7003122039259));
#212180=CARTESIAN_POINT('Origin',(-17.9443480808475,48.2053195760884,15.2209909008741));
#212181=CARTESIAN_POINT('',(-17.7699411898067,47.7367237494526,15.2209910218677));
#212182=CARTESIAN_POINT('',(-17.769948951799,47.7367446112659,12.2003120573175));
#212183=CARTESIAN_POINT('',(-17.7699411782203,47.7367235533021,16.2003039436603));
#212184=CARTESIAN_POINT('Origin',(-17.94441544471,48.2052740989241,12.2003130757199));
#212185=CARTESIAN_POINT('Origin',(-17.9443477062961,48.2053217276997,15.2209887647752));
#212186=CARTESIAN_POINT('Origin',(-30.180389755934,41.6535350928098,12.2003124643146));
#212187=CARTESIAN_POINT('',(-29.8870654271202,41.248603366048,12.2003124737027));
#212188=CARTESIAN_POINT('Origin',(-30.1803896013837,41.6535226341396,12.2003122307658));
#212189=CARTESIAN_POINT('',(-29.8870706410749,41.2486105656637,15.200311929503));
#212190=CARTESIAN_POINT('',(-29.887070629226,41.2486105376448,16.2003039386268));
#212191=CARTESIAN_POINT('Origin',(-30.1803898496843,41.6535351049866,15.2003119193851));
#212192=CARTESIAN_POINT('Ctrl Pts',(-30.0399162302291,41.1819637338864,
14.9699032209403));
#212193=CARTESIAN_POINT('Ctrl Pts',(-30.051993637997,41.1731654509131,15.0460173277098));
#212194=CARTESIAN_POINT('Ctrl Pts',(-30.068809043814,41.1608461090276,15.2601809300472));
#212195=CARTESIAN_POINT('Ctrl Pts',(-30.0196649182989,41.1967647148828,
15.6104456231805));
#212196=CARTESIAN_POINT('Ctrl Pts',(-29.8549546310123,41.3165685288179,
15.9708341021216));
#212197=CARTESIAN_POINT('Ctrl Pts',(-29.6030706940424,41.4983566966553,
16.2411630529098));
#212198=CARTESIAN_POINT('Ctrl Pts',(-29.2916873684725,41.7207856964021,
16.3928714407734));
#212199=CARTESIAN_POINT('Ctrl Pts',(-29.0526483862981,41.8894465015357,
16.4042261905312));
#212200=CARTESIAN_POINT('Ctrl Pts',(-28.9279950153728,41.9769227354021,
16.3803703332464));
#212201=CARTESIAN_POINT('Ctrl Pts',(-28.9139132610255,41.9868002466139,
16.3772869268792));
#212202=CARTESIAN_POINT('Ctrl Pts',(-29.5414446959912,41.3040200635955,
15.0641236126892));
#212203=CARTESIAN_POINT('Ctrl Pts',(-29.5485654550616,41.2989836623203,
15.1091163296451));
#212204=CARTESIAN_POINT('Ctrl Pts',(-29.5584625408079,41.2918939912237,
15.2356981562222));
#212205=CARTESIAN_POINT('Ctrl Pts',(-29.5294964432919,41.3125223524619,
15.442716262846));
#212206=CARTESIAN_POINT('Ctrl Pts',(-29.4325019632446,41.3809859727283,
15.6559399665066));
#212207=CARTESIAN_POINT('Ctrl Pts',(-29.2841311452018,41.4843115764911,
15.8171190631819));
#212208=CARTESIAN_POINT('Ctrl Pts',(-29.0996378097849,41.6105896990379,
15.9105250728762));
#212209=CARTESIAN_POINT('Ctrl Pts',(-28.9559526287363,41.7069474485636,
15.9213776485933));
#212210=CARTESIAN_POINT('Ctrl Pts',(-28.8801625152643,41.7574035579132,
15.9093931140815));
#212211=CARTESIAN_POINT('Ctrl Pts',(-28.8715904148619,41.7631078795648,
15.9078074448865));
#212212=CARTESIAN_POINT('Ctrl Pts',(-29.470179108304,41.8160113355559,15.135067492931));
#212213=CARTESIAN_POINT('Ctrl Pts',(-29.473684550798,41.8137135091762,15.1566222077768));
#212214=CARTESIAN_POINT('Ctrl Pts',(-29.478552053907,41.8104713117215,15.2172646350611));
#212215=CARTESIAN_POINT('Ctrl Pts',(-29.4643084351006,41.8199045673234,
15.3164425393881));
#212216=CARTESIAN_POINT('Ctrl Pts',(-29.4164726558317,41.8510359815517,
15.4185827320127));
#212217=CARTESIAN_POINT('Ctrl Pts',(-29.3429207992733,41.8975096911328,
15.4957325681294));
#212218=CARTESIAN_POINT('Ctrl Pts',(-29.2509146301433,41.9534556671586,
15.5403014797571));
#212219=CARTESIAN_POINT('Ctrl Pts',(-29.1788838469579,41.9954148859027,
15.5453015794512));
#212220=CARTESIAN_POINT('Ctrl Pts',(-29.1408080220618,42.0171843436859,
15.5394583500291));
#212221=CARTESIAN_POINT('Ctrl Pts',(-29.1365004800877,42.0196430156781,
15.5386873077849));
#212222=CARTESIAN_POINT('Ctrl Pts',(-29.9138379663812,42.087744106791,15.0954123416784));
#212223=CARTESIAN_POINT('Ctrl Pts',(-29.9195194005186,42.0837907248547,
15.1300615184914));
#212224=CARTESIAN_POINT('Ctrl Pts',(-29.9274368083972,42.0782780739493,
15.2275695897252));
#212225=CARTESIAN_POINT('Ctrl Pts',(-29.9043386975903,42.094391055484,15.3870506814773));
#212226=CARTESIAN_POINT('Ctrl Pts',(-29.8265966630819,42.1481492538094,
15.5509177160775));
#212227=CARTESIAN_POINT('Ctrl Pts',(-29.7070773787189,42.2293588889482,
15.6725877757459));
#212228=CARTESIAN_POINT('Ctrl Pts',(-29.5593161002975,42.3273610051652,
15.7378968688673));
#212229=CARTESIAN_POINT('Ctrl Pts',(-29.4470432386243,42.3997836065797,
15.7388978128544));
#212230=CARTESIAN_POINT('Ctrl Pts',(-29.3891114394015,42.4365093539559,
15.7259067377345));
#212231=CARTESIAN_POINT('Ctrl Pts',(-29.3825742535381,42.4406448811978,
15.7242645143221));
#212232=CARTESIAN_POINT('',(-29.0790644608931,41.8220045276003,16.2003119455744));
#212233=CARTESIAN_POINT('Ctrl Pts',(-29.8870706361228,41.2486105642843,
15.2003119295019));
#212234=CARTESIAN_POINT('Ctrl Pts',(-29.8874377228327,41.2483380589904,
15.2597447393984));
#212235=CARTESIAN_POINT('Ctrl Pts',(-29.8832792160246,41.2513545967271,
15.3225534088807));
#212236=CARTESIAN_POINT('Ctrl Pts',(-29.8683046110011,41.262196248219,15.4196981693454));
#212237=CARTESIAN_POINT('Ctrl Pts',(-29.8618567241881,41.2668629624292,
15.4525573538092));
#212238=CARTESIAN_POINT('Ctrl Pts',(-29.8497579284173,41.2756129613989,
15.5021871374933));
#212239=CARTESIAN_POINT('Ctrl Pts',(-29.8453205264435,41.278821253712,15.5187864250056));
#212240=CARTESIAN_POINT('Ctrl Pts',(-29.8355967994491,41.285849087225,15.5520243951798));
#212241=CARTESIAN_POINT('Ctrl Pts',(-29.8298105757238,41.2900296890383,
15.5701125341982));
#212242=CARTESIAN_POINT('Ctrl Pts',(-29.8141333743452,41.3013519275755,
15.6156277636887));
#212243=CARTESIAN_POINT('Ctrl Pts',(-29.8023701134016,41.309841332761,15.6460226573591));
#212244=CARTESIAN_POINT('Ctrl Pts',(-29.7826075266905,41.3240860299319,
15.6913997737932));
#212245=CARTESIAN_POINT('Ctrl Pts',(-29.7721968717133,41.3315859787615,
15.714033605845));
#212246=CARTESIAN_POINT('Ctrl Pts',(-29.7590926853017,41.3410177205247,
15.7402696202272));
#212247=CARTESIAN_POINT('Ctrl Pts',(-29.7532678552293,41.3452082003438,
15.7514684874197));
#212248=CARTESIAN_POINT('Ctrl Pts',(-29.7493378734007,41.3480350535144,
15.7589233812804));
#212249=CARTESIAN_POINT('Ctrl Pts',(-29.7481470466152,41.3488915802319,
15.7611723037539));
#212250=CARTESIAN_POINT('Ctrl Pts',(-29.7228616939564,41.3670738091881,
15.8078728162744));
#212251=CARTESIAN_POINT('Ctrl Pts',(-29.701750374782,41.3822257685115,15.8402657652492));
#212252=CARTESIAN_POINT('Ctrl Pts',(-29.6754135790228,41.4011062432121,
15.877600040903));
#212253=CARTESIAN_POINT('Ctrl Pts',(-29.6675060886565,41.4067708789017,
15.8881697419252));
#212254=CARTESIAN_POINT('Ctrl Pts',(-29.6537822330139,41.4165977077745,
15.9059019968817));
#212255=CARTESIAN_POINT('Ctrl Pts',(-29.6488889138302,41.4200995865792,
15.9119565202408));
#212256=CARTESIAN_POINT('Ctrl Pts',(-29.6209893109863,41.4400589652169,
15.9454468936468));
#212257=CARTESIAN_POINT('Ctrl Pts',(-29.5805675054696,41.4689781204557,
15.991164360407));
#212258=CARTESIAN_POINT('Ctrl Pts',(-29.4844317053821,41.5373230216215,
16.0653583041986));
#212259=CARTESIAN_POINT('Ctrl Pts',(-29.4553616782365,41.5579326833675,
16.0842718448928));
#212260=CARTESIAN_POINT('Ctrl Pts',(-29.4177463050263,41.5845536340169,
16.1067313513851));
#212261=CARTESIAN_POINT('Ctrl Pts',(-29.4061966279885,41.5927185928878,
16.1132270593742));
#212262=CARTESIAN_POINT('Ctrl Pts',(-29.3904740300428,41.6038250756921,
16.1217702273449));
#212263=CARTESIAN_POINT('Ctrl Pts',(-29.3830125841174,41.6090935196178,
16.1257409376216));
#212264=CARTESIAN_POINT('Ctrl Pts',(-29.3761681843083,41.6139236529295,
16.1293066768708));
#212265=CARTESIAN_POINT('Ctrl Pts',(-29.3717439964477,41.6170453081051,
16.1315984722154));
#212266=CARTESIAN_POINT('Ctrl Pts',(-29.3704929203797,41.6179279911452,
16.1322444805765));
#212267=CARTESIAN_POINT('Ctrl Pts',(-29.3438153056826,41.6367452242156,
16.1459248042175));
#212268=CARTESIAN_POINT('Ctrl Pts',(-29.3195364674958,41.6538436840349,
16.1565700357399));
#212269=CARTESIAN_POINT('Ctrl Pts',(-29.2701244249658,41.6885746911763,
16.174680620312));
#212270=CARTESIAN_POINT('Ctrl Pts',(-29.2432809670336,41.7074042138637,
16.1825355483355));
#212271=CARTESIAN_POINT('Ctrl Pts',(-29.1721556159051,41.7571942231491,
16.1987966865293));
#212272=CARTESIAN_POINT('Ctrl Pts',(-29.1248468825474,41.7901674445086,
16.2026981745009));
#212273=CARTESIAN_POINT('Ctrl Pts',(-29.0790644608931,41.8220045276003,
16.2003119455744));
#212274=CARTESIAN_POINT('Origin',(-29.364466264712,42.2325615238661,16.200311944396));
#212275=CARTESIAN_POINT('Origin',(0.00213664338936326,-0.0131823394227126,
16.2003119173612));
#212276=CARTESIAN_POINT('',(-18.7271151860834,47.3694586893049,16.2003119454692));
#212277=CARTESIAN_POINT('Origin',(0.00213664379586476,-0.0131823366336903,
16.2003119202858));
#212278=CARTESIAN_POINT('Origin',(-18.9109193392714,47.8344587881718,16.2003264626861));
#212279=CARTESIAN_POINT('Ctrl Pts',(-18.8424387918852,47.3575256981212,
16.3696731763511));
#212280=CARTESIAN_POINT('Ctrl Pts',(-18.7321020631583,47.4061066378495,
16.3925406920718));
#212281=CARTESIAN_POINT('Ctrl Pts',(-18.5766117377467,47.4745818363645,
16.3993734168173));
#212282=CARTESIAN_POINT('Ctrl Pts',(-18.4215724911982,47.5428492773295,
16.3704644135017));
#212283=CARTESIAN_POINT('Ctrl Pts',(-18.381456623329,47.5605081935036,16.3604829397877));
#212284=CARTESIAN_POINT('Ctrl Pts',(-18.7356690664051,47.2071736400576,
15.8904939309895));
#212285=CARTESIAN_POINT('Ctrl Pts',(-18.6658422220603,47.2265863197237,
15.9134810809994));
#212286=CARTESIAN_POINT('Ctrl Pts',(-18.5639982994137,47.2561469817498,
15.9311680527435));
#212287=CARTESIAN_POINT('Ctrl Pts',(-18.4580712588125,47.288385302286,15.925717892023));
#212288=CARTESIAN_POINT('Ctrl Pts',(-18.430390863214,47.2968916646512,15.9226399911707));
#212289=CARTESIAN_POINT('Ctrl Pts',(-18.8429369407586,47.5641750097114,
15.5374125586051));
#212290=CARTESIAN_POINT('Ctrl Pts',(-18.8008887357175,47.5629262085401,
15.5479380585653));
#212291=CARTESIAN_POINT('Ctrl Pts',(-18.7404044998246,47.5623527399721,
15.5555668473932));
#212292=CARTESIAN_POINT('Ctrl Pts',(-18.6785350624854,47.5632756575075,
15.5520459403962));
#212293=CARTESIAN_POINT('Ctrl Pts',(-18.662429955232,47.5636048295111,15.5503345318769));
#212294=CARTESIAN_POINT('Ctrl Pts',(-19.034395427698,47.9963822268488,15.7378315110267));
#212295=CARTESIAN_POINT('Ctrl Pts',(-18.9737687743515,48.0079892977056,
15.7383988138268));
#212296=CARTESIAN_POINT('Ctrl Pts',(-18.8922919071052,48.0225392521726,
15.7272323473529));
#212297=CARTESIAN_POINT('Ctrl Pts',(-18.8160940598267,48.034767553135,15.7017757576035));
#212298=CARTESIAN_POINT('Ctrl Pts',(-18.7966922538563,48.0377933290472,
15.6942396312344));
#212299=CARTESIAN_POINT('',(-18.511148561667,47.4542651042223,16.1742536026631));
#212300=CARTESIAN_POINT('Origin',(-18.7359198681623,47.3492446856896,15.3642918448923));
#212301=CARTESIAN_POINT('Origin',(-18.6928282267844,47.9200892832333,16.1742493071137));
#212302=CARTESIAN_POINT('Ctrl Pts',(-18.570539482933,47.4692987715478,16.3757190844213));
#212303=CARTESIAN_POINT('Ctrl Pts',(-18.5669488804908,47.4707044389501,
16.3744089795595));
#212304=CARTESIAN_POINT('Ctrl Pts',(-18.547557482655,47.4782880765865,16.3694800977044));
#212305=CARTESIAN_POINT('Ctrl Pts',(-18.4872673120106,47.501808179687,16.3555513530252));
#212306=CARTESIAN_POINT('Ctrl Pts',(-18.4009691946036,47.5353239846943,
16.3336519472514));
#212307=CARTESIAN_POINT('Ctrl Pts',(-18.2857673130383,47.5797940029986,
16.2957357998668));
#212308=CARTESIAN_POINT('Ctrl Pts',(-18.1531208751821,47.6305979165329,
16.232129298549));
#212309=CARTESIAN_POINT('Ctrl Pts',(-18.019463599809,47.6813646523847,16.1397826255705));
#212310=CARTESIAN_POINT('Ctrl Pts',(-17.8906414607215,47.7298960471782,
16.0149841577191));
#212311=CARTESIAN_POINT('Ctrl Pts',(-17.7728607348384,47.7739210424951,
15.8529155696048));
#212312=CARTESIAN_POINT('Ctrl Pts',(-17.6756974456877,47.8099876865879,
15.6500071597205));
#212313=CARTESIAN_POINT('Ctrl Pts',(-17.6124427117995,47.8333414022117,
15.4042981281891));
#212314=CARTESIAN_POINT('Ctrl Pts',(-17.6035585944561,47.8366120284183,
15.1837261335483));
#212315=CARTESIAN_POINT('Ctrl Pts',(-17.6197035778657,47.8306594181777,
15.0490683507795));
#212316=CARTESIAN_POINT('Ctrl Pts',(-17.6265477441508,47.8281332751519,
15.008535732378));
#212317=CARTESIAN_POINT('Ctrl Pts',(-18.6102166338554,47.2577367878149,
15.9325616502575));
#212318=CARTESIAN_POINT('Ctrl Pts',(-18.5992178062335,47.2620649659761,
15.9294870853567));
#212319=CARTESIAN_POINT('Ctrl Pts',(-18.5697498137203,47.2736512245234,
15.9221334681284));
#212320=CARTESIAN_POINT('Ctrl Pts',(-18.5125046026046,47.29610289843,15.908859019708));
#212321=CARTESIAN_POINT('Ctrl Pts',(-18.4440521571589,47.3228535079907,
15.891189851674));
#212322=CARTESIAN_POINT('Ctrl Pts',(-18.3684950432117,47.3522712795749,
15.8657371879379));
#212323=CARTESIAN_POINT('Ctrl Pts',(-18.2915274679657,47.3821323663428,
15.8281360851321));
#212324=CARTESIAN_POINT('Ctrl Pts',(-18.2155290579114,47.4115094124681,
15.7749704572587));
#212325=CARTESIAN_POINT('Ctrl Pts',(-18.1411735294373,47.4401367027137,
15.7020912615456));
#212326=CARTESIAN_POINT('Ctrl Pts',(-18.0719813576007,47.4666688777606,
15.6057391417637));
#212327=CARTESIAN_POINT('Ctrl Pts',(-18.0140910909829,47.488785592879,15.4833702600044));
#212328=CARTESIAN_POINT('Ctrl Pts',(-17.9759965416334,47.5032971168925,
15.3336278414493));
#212329=CARTESIAN_POINT('Ctrl Pts',(-17.9705617797954,47.5053633063682,
15.1981529218442));
#212330=CARTESIAN_POINT('Ctrl Pts',(-17.9803832180412,47.5016259846809,
15.115114368767));
#212331=CARTESIAN_POINT('Ctrl Pts',(-17.9845521895776,47.500038497472,15.0900929785851));
#212332=CARTESIAN_POINT('Ctrl Pts',(-18.816858452647,47.5397884588499,15.5856151237057));
#212333=CARTESIAN_POINT('Ctrl Pts',(-18.7999974879875,47.5464291207068,
15.5811591688562));
#212334=CARTESIAN_POINT('Ctrl Pts',(-18.7624188450687,47.5612359663742,
15.5719072337715));
#212335=CARTESIAN_POINT('Ctrl Pts',(-18.7069997074563,47.5830692395316,
15.5591450318324));
#212336=CARTESIAN_POINT('Ctrl Pts',(-18.6517717427988,47.6048140828496,
15.5447877034912));
#212337=CARTESIAN_POINT('Ctrl Pts',(-18.6063159542915,47.6228099423344,
15.5290926608389));
#212338=CARTESIAN_POINT('Ctrl Pts',(-18.5718993270275,47.636674686451,15.5118511008736));
#212339=CARTESIAN_POINT('Ctrl Pts',(-18.5400000312099,47.6497034836221,
15.4893601864585));
#212340=CARTESIAN_POINT('Ctrl Pts',(-18.5072778660859,47.6631301518377,
15.4571284220891));
#212341=CARTESIAN_POINT('Ctrl Pts',(-18.4751989454225,47.6763161563971,
15.4122255131644));
#212342=CARTESIAN_POINT('Ctrl Pts',(-18.4472879261474,47.6877988028666,
15.3529107687713));
#212343=CARTESIAN_POINT('Ctrl Pts',(-18.4283900084653,47.6955745565756,
15.2783003020215));
#212344=CARTESIAN_POINT('Ctrl Pts',(-18.4255850201988,47.6967240810094,
15.2094476077075));
#212345=CARTESIAN_POINT('Ctrl Pts',(-18.4305840753065,47.6946733530266,
15.1668215833634));
#212346=CARTESIAN_POINT('Ctrl Pts',(-18.4327130554253,47.693800467585,15.1539438838306));
#212347=CARTESIAN_POINT('Ctrl Pts',(-18.9511816409129,47.9888487709343,
15.7366302718766));
#212348=CARTESIAN_POINT('Ctrl Pts',(-18.9367927571774,47.9945141222518,
15.7327755935639));
#212349=CARTESIAN_POINT('Ctrl Pts',(-18.9024612300891,48.0080302032502,
15.7243499376976));
#212350=CARTESIAN_POINT('Ctrl Pts',(-18.8455347571323,48.0304111885495,
15.7113647707308));
#212351=CARTESIAN_POINT('Ctrl Pts',(-18.7835966404628,48.054706182082,15.6955659003668));
#212352=CARTESIAN_POINT('Ctrl Pts',(-18.7238425553422,48.0781365993107,
15.6756236655065));
#212353=CARTESIAN_POINT('Ctrl Pts',(-18.6695765961407,48.0994746368529,
15.6495202229474));
#212354=CARTESIAN_POINT('Ctrl Pts',(-18.617151580922,48.1201272683263,15.6136775497566));
#212355=CARTESIAN_POINT('Ctrl Pts',(-18.5650196944987,48.1406585368268,
15.5637532090557));
#212356=CARTESIAN_POINT('Ctrl Pts',(-18.5156030010877,48.1600993725927,
15.4964560416208));
#212357=CARTESIAN_POINT('Ctrl Pts',(-18.4736626355322,48.1765776564914,
15.4096957711849));
#212358=CARTESIAN_POINT('Ctrl Pts',(-18.4457688337754,48.1875238234394,
15.302382677645));
#212359=CARTESIAN_POINT('Ctrl Pts',(-18.4417288601534,48.1891059172207,
15.2045313783596));
#212360=CARTESIAN_POINT('Ctrl Pts',(-18.4489908288496,48.1862600769806,
15.1443150237503));
#212361=CARTESIAN_POINT('Ctrl Pts',(-18.4520772524568,48.1850502572429,
15.1261515494936));
#212362=CARTESIAN_POINT('Ctrl Pts',(-18.5111484438629,47.4542648021589,
16.1742536026629));
#212363=CARTESIAN_POINT('Ctrl Pts',(-18.470078983117,47.4702827403753,16.1611316453613));
#212364=CARTESIAN_POINT('Ctrl Pts',(-18.4301245601375,47.4857991729567,
16.147464223571));
#212365=CARTESIAN_POINT('Ctrl Pts',(-18.3973545356268,47.4984897761386,
16.1348972982385));
#212366=CARTESIAN_POINT('Ctrl Pts',(-18.3930718168473,47.5001483127244,
16.133254925127));
#212367=CARTESIAN_POINT('Ctrl Pts',(-18.3889118329559,47.5017586520013,
16.1316313483961));
#212368=CARTESIAN_POINT('Ctrl Pts',(-18.3848881522586,47.503315658934,16.1300302421199));
#212369=CARTESIAN_POINT('Ctrl Pts',(-18.3674823388445,47.5100510274173,
16.1231041067738));
#212370=CARTESIAN_POINT('Ctrl Pts',(-18.3526467054979,47.5157809588037,
16.1167349057317));
#212371=CARTESIAN_POINT('Ctrl Pts',(-18.3408043912225,47.5203508457462,
16.1114713255798));
#212372=CARTESIAN_POINT('Ctrl Pts',(-18.3348832340848,47.5226357892174,
16.1088395355039));
#212373=CARTESIAN_POINT('Ctrl Pts',(-18.3297014339389,47.5246341657948,
16.1064827795554));
#212374=CARTESIAN_POINT('Ctrl Pts',(-18.3252743491861,47.5263408930884,
16.1044586219421));
#212375=CARTESIAN_POINT('Ctrl Pts',(-18.3208472644332,47.5280476203821,
16.1024344643287));
#212376=CARTESIAN_POINT('Ctrl Pts',(-18.3183652406522,47.5290041156558,
16.1012819542095));
#212377=CARTESIAN_POINT('Ctrl Pts',(-18.3142607583691,47.5305853813461,
16.0994244120011));
#212378=CARTESIAN_POINT('Ctrl Pts',(-18.2978428292371,47.5369104441072,
16.0919942431674));
#212379=CARTESIAN_POINT('Ctrl Pts',(-18.2766030346337,47.5450839248535,
16.0823124069239));
#212380=CARTESIAN_POINT('Ctrl Pts',(-18.2510106150634,47.5549044208067,
16.069060005171));
#212381=CARTESIAN_POINT('Ctrl Pts',(-18.2382144052783,47.5598146687833,
16.0624338042946));
#212382=CARTESIAN_POINT('Ctrl Pts',(-18.2243584021684,47.5651256521158,
16.0549054867342));
#212383=CARTESIAN_POINT('Ctrl Pts',(-18.2095881970968,47.570778626467,16.0462719966568));
#212384=CARTESIAN_POINT('Ctrl Pts',(-18.202203094561,47.5736051136426,16.0419552516181));
#212385=CARTESIAN_POINT('Ctrl Pts',(-18.1945877306546,47.576517755771,16.0373621533648));
#212386=CARTESIAN_POINT('Ctrl Pts',(-18.1867598340487,47.579509408395,16.0324664516534));
#212387=CARTESIAN_POINT('Ctrl Pts',(-18.1828458857457,47.581005234707,16.0300186007976));
#212388=CARTESIAN_POINT('Ctrl Pts',(-18.1788788043507,47.5825208138505,
16.0274950990773));
#212389=CARTESIAN_POINT('Ctrl Pts',(-18.174861176863,47.5840551131098,16.0248926025623));
#212390=CARTESIAN_POINT('Ctrl Pts',(-18.1728523631191,47.5848222627394,
16.0235913543048));
#212391=CARTESIAN_POINT('Ctrl Pts',(-18.1708309128614,47.585594092422,16.0222703573485));
#212392=CARTESIAN_POINT('Ctrl Pts',(-18.1687971636815,47.5863704678203,
16.0209291937072));
#212393=CARTESIAN_POINT('Ctrl Pts',(-18.1667634145015,47.5871468432186,
16.0195880300659));
#212394=CARTESIAN_POINT('Ctrl Pts',(-18.1637724053639,47.5882883597306,
16.0175921745211));
#212395=CARTESIAN_POINT('Ctrl Pts',(-18.1626593641737,47.5887130942082,
16.0168447842194));
#212396=CARTESIAN_POINT('Ctrl Pts',(-18.1448507051304,47.5955088458503,
16.0048865393913));
#212397=CARTESIAN_POINT('Ctrl Pts',(-18.1262257872789,47.6026045067835,
15.9911748380674));
#212398=CARTESIAN_POINT('Ctrl Pts',(-18.1071036727718,47.6098759206761,
15.9754655391468));
#212399=CARTESIAN_POINT('Ctrl Pts',(-18.0975426155183,47.6135116276224,
15.9676108896865));
#212400=CARTESIAN_POINT('Ctrl Pts',(-18.0878570047792,47.6171913924897,
15.9592567640186));
#212401=CARTESIAN_POINT('Ctrl Pts',(-18.0780890871133,47.6208989512753,
15.9503736611276));
#212402=CARTESIAN_POINT('Ctrl Pts',(-18.0732051282803,47.6227527306681,
15.9459321096821));
#212403=CARTESIAN_POINT('Ctrl Pts',(-18.0683005932777,47.6246134600313,
15.9413583139308));
#212404=CARTESIAN_POINT('Ctrl Pts',(-18.0633812879265,47.6264789182824,
15.9366487968396));
#212405=CARTESIAN_POINT('Ctrl Pts',(-18.0609216352509,47.627411647408,15.934294038294));
#212406=CARTESIAN_POINT('Ctrl Pts',(-18.0584582900295,47.6283455588649,
15.9319053494135));
#212407=CARTESIAN_POINT('Ctrl Pts',(-18.0559919957835,47.6292803690383,
15.9294823058022));
#212408=CARTESIAN_POINT('Ctrl Pts',(-18.0535257015375,47.6302151792118,
15.927059262191));
#212409=CARTESIAN_POINT('Ctrl Pts',(-18.0519893370241,47.6307974608883,
15.9255425711309));
#212410=CARTESIAN_POINT('Ctrl Pts',(-18.0485850190444,47.6320872089994,
15.9221096910359));
#212411=CARTESIAN_POINT('Ctrl Pts',(-18.0213504752071,47.6424051938885,
15.894646650276));
#212412=CARTESIAN_POINT('Ctrl Pts',(-17.9999949546071,47.6504709490301,
15.8699114470496));
#212413=CARTESIAN_POINT('Ctrl Pts',(-17.9831538881625,47.6568248703153,
15.8494679077269));
#212414=CARTESIAN_POINT('Ctrl Pts',(-17.9747333549403,47.6600018309579,
15.8392461380656));
#212415=CARTESIAN_POINT('Ctrl Pts',(-17.9674465144041,47.6627485807001,
15.8300830235863));
#212416=CARTESIAN_POINT('Ctrl Pts',(-17.9611632663038,47.6651158604591,
15.8221019027071));
#212417=CARTESIAN_POINT('Ctrl Pts',(-17.9580216422536,47.6662995003386,
15.8181113422675));
#212418=CARTESIAN_POINT('Ctrl Pts',(-17.9551314038947,47.6673880765384,
15.814415635895));
#212419=CARTESIAN_POINT('Ctrl Pts',(-17.952479369702,47.6683867067563,15.8110266316939));
#212420=CARTESIAN_POINT('Ctrl Pts',(-17.9511533526057,47.6688860218652,
15.8093321295933));
#212421=CARTESIAN_POINT('Ctrl Pts',(-17.9498868863563,47.6693628499616,
15.8077143030357));
#212422=CARTESIAN_POINT('Ctrl Pts',(-17.9486785753133,47.669817732588,15.8061743821423));
#212423=CARTESIAN_POINT('Ctrl Pts',(-17.9474702642703,47.6702726152144,
15.8046344612489));
#212424=CARTESIAN_POINT('Ctrl Pts',(-17.9471523540018,47.6703923127039,
15.8042251448178));
#212425=CARTESIAN_POINT('Ctrl Pts',(-17.945226731611,47.6711170763109,15.8017895628334));
#212426=CARTESIAN_POINT('Ctrl Pts',(-17.9298217524847,47.6769151851671,
15.7823049069574));
#212427=CARTESIAN_POINT('Ctrl Pts',(-17.9152823345943,47.6823789930543,
15.7619175967404));
#212428=CARTESIAN_POINT('Ctrl Pts',(-17.9016903966649,47.6874805512236,
15.7407403137736));
#212429=CARTESIAN_POINT('Ctrl Pts',(-17.8948944277002,47.6900313303083,
15.7301516722902));
#212430=CARTESIAN_POINT('Ctrl Pts',(-17.8883349447926,47.6924916911711,
15.7193656635036));
#212431=CARTESIAN_POINT('Ctrl Pts',(-17.882020706175,47.6948586891627,15.7083969923326));
#212432=CARTESIAN_POINT('Ctrl Pts',(-17.8788635868662,47.6960421881586,
15.702912656747));
#212433=CARTESIAN_POINT('Ctrl Pts',(-17.8757677785684,47.6972023463307,
15.6973826555655));
#212434=CARTESIAN_POINT('Ctrl Pts',(-17.8727343226031,47.6983388146892,
15.691808864611));
#212435=CARTESIAN_POINT('Ctrl Pts',(-17.8697008666379,47.6994752830476,
15.6862350736565));
#212436=CARTESIAN_POINT('Ctrl Pts',(-17.866054430128,47.7008409276773,15.6793030336803));
#212437=CARTESIAN_POINT('Ctrl Pts',(-17.863822049917,47.7016768017317,15.6749579991143));
#212438=CARTESIAN_POINT('Ctrl Pts',(-17.8548925290729,47.7050202979493,
15.6575778608508));
#212439=CARTESIAN_POINT('Ctrl Pts',(-17.846476935192,47.7081684761075,15.6387869553806));
#212440=CARTESIAN_POINT('Ctrl Pts',(-17.838784499449,47.7110441673469,15.6186361183359));
#212441=CARTESIAN_POINT('Ctrl Pts',(-17.8349382815775,47.7124820129667,
15.6085606998136));
#212442=CARTESIAN_POINT('Ctrl Pts',(-17.8312732022608,47.7138516118139,
15.5981458107843));
#212443=CARTESIAN_POINT('Ctrl Pts',(-17.8278173276169,47.7151426289653,
15.5874012164113));
#212444=CARTESIAN_POINT('Ctrl Pts',(-17.8260893902949,47.715788137541,15.5820289192247));
#212445=CARTESIAN_POINT('Ctrl Pts',(-17.8244137542259,47.7164140008776,
15.5765741957023));
#212446=CARTESIAN_POINT('Ctrl Pts',(-17.8227939082171,47.7170189353217,
15.5710385850363));
#212447=CARTESIAN_POINT('Ctrl Pts',(-17.8219839852127,47.7173214025437,
15.5682707797033));
#212448=CARTESIAN_POINT('Ctrl Pts',(-17.8211880097267,47.7176186375481,
15.5654827525844));
#212449=CARTESIAN_POINT('Ctrl Pts',(-17.8204064224916,47.717910478179,15.5626747055768));
#212450=CARTESIAN_POINT('Ctrl Pts',(-17.8196248352565,47.7182023188098,
15.5598666585693));
#212451=CARTESIAN_POINT('Ctrl Pts',(-17.8192750148953,47.7183329409757,
15.558618459482));
#212452=CARTESIAN_POINT('Ctrl Pts',(-17.8181052668136,47.7187696546035,
15.5541907123073));
#212453=CARTESIAN_POINT('Ctrl Pts',(-17.8087472821598,47.7222633636262,
15.5187687349103));
#212454=CARTESIAN_POINT('Ctrl Pts',(-17.8025738025466,47.7245655309374,
15.4884874375668));
#212455=CARTESIAN_POINT('Ctrl Pts',(-17.7980903743977,47.7262372320243,
15.4637335112537));
#212456=CARTESIAN_POINT('Ctrl Pts',(-17.7958486603232,47.7270730825677,
15.4513565480971));
#212457=CARTESIAN_POINT('Ctrl Pts',(-17.7940381821955,47.7277479729667,
15.4403549674501));
#212458=CARTESIAN_POINT('Ctrl Pts',(-17.7925242412889,47.7283122633295,
15.4307493464227));
#212459=CARTESIAN_POINT('Ctrl Pts',(-17.7917672708356,47.7285944085109,
15.425946535909));
#212460=CARTESIAN_POINT('Ctrl Pts',(-17.7910849756294,47.7288486999227,
15.4214925134085));
#212461=CARTESIAN_POINT('Ctrl Pts',(-17.7904637746073,47.7290802093044,
15.4173888886952));
#212462=CARTESIAN_POINT('Ctrl Pts',(-17.7901531740963,47.7291959639952,
15.4153370763385));
#212463=CARTESIAN_POINT('Ctrl Pts',(-17.7898578471062,47.7293060231117,
15.4133728634288));
#212464=CARTESIAN_POINT('Ctrl Pts',(-17.7895763489288,47.7294109259771,
15.4114963979645));
#212465=CARTESIAN_POINT('Ctrl Pts',(-17.78943559984,47.7294633774098,15.4105581652323));
#212466=CARTESIAN_POINT('Ctrl Pts',(-17.7893798405634,47.7294841562564,
15.4101851958873));
#212467=CARTESIAN_POINT('Ctrl Pts',(-17.7892865936084,47.7295189049408,
15.4095625193803));
#212468=CARTESIAN_POINT('Ctrl Pts',(-17.7891933466534,47.7295536536253,
15.4089398428732));
#212469=CARTESIAN_POINT('Ctrl Pts',(-17.7890626121626,47.7296023725326,
15.408067459204));
#212470=CARTESIAN_POINT('Ctrl Pts',(-17.7887719109193,47.7297106994261,
15.4061303978235));
#212471=CARTESIAN_POINT('Ctrl Pts',(-17.7794694711352,47.7331771600192,
15.3441444336487));
#212472=CARTESIAN_POINT('Ctrl Pts',(-17.7733259379635,47.7354637772665,
15.2825679164027));
#212473=CARTESIAN_POINT('Ctrl Pts',(-17.7699411244656,47.7367235738949,
15.2209910218678));
#212474=CARTESIAN_POINT('Origin',(-27.6177211536957,43.0736875538288,12.0233292039298));
#212475=CARTESIAN_POINT('',(-29.0590621289156,44.9738577479346,13.7003119443546));
#212476=CARTESIAN_POINT('',(-27.7246792461244,43.2146941441445,13.7003119410331));
#212477=CARTESIAN_POINT('',(-28.0655864816668,43.6641240758264,13.7003119442443));
#212478=CARTESIAN_POINT('',(-27.7246792499248,43.2146941489772,12.2003119441135));
#212479=CARTESIAN_POINT('',(-27.7246792496663,43.2146941485421,12.9503119441917));
#212480=CARTESIAN_POINT('',(-29.0590621414494,44.9738577518715,12.2003119437242));
#212481=CARTESIAN_POINT('',(-28.3918706985347,44.0942759510439,12.2003119441773));
#212482=CARTESIAN_POINT('',(-29.059062129046,44.9738577524462,12.9503119442558));
#212483=CARTESIAN_POINT('Origin',(-28.6606996098259,45.276028722743,12.2003119440286));
#212484=CARTESIAN_POINT('',(-28.9286725723206,45.6981548687604,13.7003119438146));
#212485=CARTESIAN_POINT('Origin',(-28.6606996097957,45.2760287233373,13.7003119441537));
#212486=CARTESIAN_POINT('',(-28.9286725703294,45.6981548709626,12.2003119450232));
#212487=CARTESIAN_POINT('Origin',(-28.6606996103903,45.2760287139408,12.2003119436198));
#212488=CARTESIAN_POINT('',(-28.9286725707572,45.6981548696552,12.950311946332));
#212489=CARTESIAN_POINT('Origin',(-0.477249354961771,0.879864317697923,
13.7003119172316));
#212490=CARTESIAN_POINT('Origin',(-0.477249354926244,0.879864317632268,
13.7003119172698));
#212491=CARTESIAN_POINT('Origin',(-0.477249354788754,0.879864319245343,
12.2003119628742));
#212492=CARTESIAN_POINT('Origin',(-22.1675072696132,49.085053421137,13.8772946839843));
#212493=CARTESIAN_POINT('',(-20.7436938213385,47.1247137851293,13.7003119440666));
#212494=CARTESIAN_POINT('',(-20.7436937824374,47.1247137140857,13.7003119440665));
#212495=CARTESIAN_POINT('',(-20.7436938345675,47.1247137922313,12.2003119442283));
#212496=CARTESIAN_POINT('',(-21.4035975507698,48.0332846551697,12.2003119440583));
#212497=CARTESIAN_POINT('',(-20.7436938203952,47.1247137919215,12.9503119439669));
#212498=CARTESIAN_POINT('Origin',(-21.1482471494212,46.8308828659815,12.2003119439327));
#212499=CARTESIAN_POINT('',(-20.7615735070227,46.513891537363,13.7003119447002));
#212500=CARTESIAN_POINT('Origin',(-21.1482471493906,46.8308828665754,13.7003119455925));
#212501=CARTESIAN_POINT('',(-20.7615735095839,46.5138915374369,12.2003119431948));
#212502=CARTESIAN_POINT('Origin',(-21.1482471498459,46.8308828568249,12.2003119442088));
#212503=CARTESIAN_POINT('',(-20.7615735076739,46.5138915376654,12.7003119452262));
#212504=CARTESIAN_POINT('Origin',(-29.6090427006486,45.4060643420574,13.7003119442547));
#212505=CARTESIAN_POINT('',(-27.2760020843015,43.0194031071942,13.7003119436417));
#212506=CARTESIAN_POINT('Origin',(0.00213664397506363,-0.0131823350261584,
13.7003119179393));
#212507=CARTESIAN_POINT('Origin',(-27.3263167140075,43.5168651554257,13.7003119209756));
#212508=CARTESIAN_POINT('Origin',(29.0549570139776,43.4948994180398,11.7003119446615));
#212509=CARTESIAN_POINT('',(29.2463066704964,43.4367160044249,11.7003119440445));
#212510=CARTESIAN_POINT('Origin',(29.0549570139778,43.4948994180399,11.7003119443037));
#212511=CARTESIAN_POINT('',(29.2463066702785,43.4367160071288,19.7003119439825));
#212512=CARTESIAN_POINT('',(29.2463066692102,43.4367160043061,15.7003119434975));
#212513=CARTESIAN_POINT('Origin',(29.0549570141384,43.4948994212098,19.7003119436518));
#212514=CARTESIAN_POINT('Origin',(27.0069613362716,42.5820378555274,11.7003119439936));
#212515=CARTESIAN_POINT('',(26.8936986292714,42.4171917407487,11.7003119440299));
#212516=CARTESIAN_POINT('Origin',(27.0069613362714,42.5820378555271,11.7003119441769));
#212517=CARTESIAN_POINT('',(26.8943224109346,42.4167586791647,19.7003119442697));
#212518=CARTESIAN_POINT('Origin',(27.0069613356331,42.5820378586987,19.7003119442797));
#212519=CARTESIAN_POINT('Ctrl Pts',(26.8943225731144,42.4167581647568,19.700311944236));
#212520=CARTESIAN_POINT('Ctrl Pts',(26.8941106489969,42.4169174929546,17.0336452775057));
#212521=CARTESIAN_POINT('Ctrl Pts',(26.8940061063393,42.4169889897732,14.3669786107777));
#212522=CARTESIAN_POINT('Ctrl Pts',(26.8936972097732,42.4171893362625,11.700311944042));
#212523=CARTESIAN_POINT('Origin',(26.6300140354271,44.0748990203181,19.7003119443519));
#212524=CARTESIAN_POINT('',(28.6217104621322,41.1396580398313,19.7003119441393));
#212525=CARTESIAN_POINT('',(28.9442551335336,41.3005518044517,19.7003119444191));
#212526=CARTESIAN_POINT('Origin',(28.7442754476886,41.2977017573326,19.700311943842));
#212527=CARTESIAN_POINT('Origin',(0.00278467219288814,4.23644579755688,
19.7003124484093));
#212528=CARTESIAN_POINT('Origin',(35.9435444657088,41.4002961276861,19.7003119444446));
#212529=CARTESIAN_POINT('Origin',(-40.7723064374619,33.9855661635173,11.700311944449));
#212530=CARTESIAN_POINT('',(-40.9450069667831,33.8846973044797,11.7003119440085));
#212531=CARTESIAN_POINT('Origin',(-40.772306437462,33.9855661635173,11.7003119439804));
#212532=CARTESIAN_POINT('',(-40.9450069683294,33.8846973110296,19.700311943871));
#212533=CARTESIAN_POINT('Origin',(-40.7723064372996,33.9855661666907,19.7003119434504));
#212534=CARTESIAN_POINT('',(-40.9450069758818,33.8846973111656,15.700311943374));
#212535=CARTESIAN_POINT('Origin',(-38.75496525928,33.3665616215616,11.7003119438806));
#212536=CARTESIAN_POINT('',(-38.6034222029777,33.236044557184,11.7003119438655));
#212537=CARTESIAN_POINT('Origin',(-38.7549652592802,33.3665616215615,11.7003119434005));
#212538=CARTESIAN_POINT('',(-38.6034222032914,33.2360445606601,19.7003119442699));
#212539=CARTESIAN_POINT('',(-38.6034222027983,33.2360445610871,15.7003119425204));
#212540=CARTESIAN_POINT('Origin',(-38.7549652591156,33.3665616247278,19.7003119443211));
#212541=CARTESIAN_POINT('Origin',(-41.1493497006472,34.7750641482099,19.7003119438892));
#212542=CARTESIAN_POINT('',(-39.8041388938196,31.7887152656898,19.700311944535));
#212543=CARTESIAN_POINT('Origin',(0.00213664223302601,-0.0131823355016536,
19.7003119605729));
#212544=CARTESIAN_POINT('',(-40.1556488782801,31.8702382484058,19.7003119450062));
#212545=CARTESIAN_POINT('Origin',(-39.9603951903639,31.9135510418164,19.7003119457131));
#212546=CARTESIAN_POINT('Origin',(-46.9895281703145,30.3542917342435,19.7003119452117));
#212547=CARTESIAN_POINT('Origin',(-37.8727227259088,37.486388475897,11.7003119446979));
#212548=CARTESIAN_POINT('',(-37.7829764397332,37.6651217957871,11.700311944041));
#212549=CARTESIAN_POINT('Origin',(-37.8727227259088,37.4863884758969,11.7003119442489));
#212550=CARTESIAN_POINT('',(-37.7829764380643,37.6651217982169,19.7003119440145));
#212551=CARTESIAN_POINT('',(-37.7829764396428,37.6651217973794,15.7003119438295));
#212552=CARTESIAN_POINT('Origin',(-37.8727227257468,37.4863884790615,19.7003119441695));
#212553=CARTESIAN_POINT('Origin',(-35.5344873298017,36.7763353451645,11.7003119443841));
#212554=CARTESIAN_POINT('',(-35.3955366178278,36.6324857636049,11.7003119441023));
#212555=CARTESIAN_POINT('',(-35.5096917379898,36.9747923341785,11.7003119440689));
#212556=CARTESIAN_POINT('Origin',(-35.5344873298016,36.7763353451645,11.7003119440326));
#212557=CARTESIAN_POINT('',(-35.3955366185425,36.6324857667287,19.7003119442159));
#212558=CARTESIAN_POINT('',(-35.3955366202726,36.6324857648918,15.7003119425037));
#212559=CARTESIAN_POINT('',(-35.509691737515,36.974792337421,19.7003119440734));
#212560=CARTESIAN_POINT('Origin',(-35.5344873296384,36.7763353483329,19.7003119441153));
#212561=CARTESIAN_POINT('',(-35.5096917482923,36.9747923302194,15.7003119440584));
#212562=CARTESIAN_POINT('Origin',(-38.6490057284256,37.863471486837,19.7003119441978));
#212563=CARTESIAN_POINT('',(-36.9995054633986,35.0122310630394,19.700311944349));
#212564=CARTESIAN_POINT('Origin',(0.00213664264663294,-0.0131823358545091,
19.7003119702984));
#212565=CARTESIAN_POINT('Origin',(-37.146514677155,35.147846657256,19.7003119445559));
#212566=CARTESIAN_POINT('Origin',(-34.6418564233442,43.9207884355862,19.7003119413698));
#212567=CARTESIAN_POINT('Origin',(25.1952808366335,45.9085774401632,11.7003119442099));
#212568=CARTESIAN_POINT('',(25.0722201277726,46.0662355111063,11.7003119441485));
#212569=CARTESIAN_POINT('Origin',(25.1952808366335,45.908577440163,11.700311944182));
#212570=CARTESIAN_POINT('',(25.072220127715,46.0662355062172,19.7003119442959));
#212571=CARTESIAN_POINT('Origin',(25.1952808367998,45.9085774351419,19.7003119440896));
#212572=CARTESIAN_POINT('',(25.0722201284642,46.0662355128358,15.7003119444869));
#212573=CARTESIAN_POINT('Origin',(23.0224665654481,46.2871168303398,19.7003119442846));
#212574=CARTESIAN_POINT('',(24.9033661371015,43.7440530395497,19.7003119443539));
#212575=CARTESIAN_POINT('Origin',(25.0099896879107,43.9132612607753,19.7003119443057));
#212576=CARTESIAN_POINT('',(23.2999590331413,44.71028491447,19.7003119441939));
#212577=CARTESIAN_POINT('Origin',(0.0027846720210789,4.23644579741278,19.7003119606862));
#212578=CARTESIAN_POINT('',(23.3265488659134,45.0697493317909,19.700311944241));
#212579=CARTESIAN_POINT('Origin',(23.3997331918206,44.8836201777399,19.7003119441177));
#212580=CARTESIAN_POINT('Origin',(20.7650973294077,51.5842689605194,19.7003119480706));
#212581=CARTESIAN_POINT('Origin',(23.3997331916568,44.8836201827608,11.700311944051));
#212582=CARTESIAN_POINT('',(23.3265488642247,45.0697493359874,11.7003119438863));
#212583=CARTESIAN_POINT('',(23.2999590368995,44.710284911894,11.7003119440093));
#212584=CARTESIAN_POINT('Origin',(23.3997331916565,44.8836201827606,11.7003119438739));
#212585=CARTESIAN_POINT('',(23.3265488640727,45.0697493338079,15.7003119439047));
#212586=CARTESIAN_POINT('',(23.2999590543412,44.7102849166168,15.7003119424105));
#212587=CARTESIAN_POINT('Origin',(-49.9347327234424,14.6670524164587,14.2003119441859));
#212588=CARTESIAN_POINT('',(-49.9347327229675,14.6670524182461,14.7003119370715));
#212589=CARTESIAN_POINT('',(-50.4144338809104,14.8080729837019,14.2003119168876));
#212590=CARTESIAN_POINT('Origin',(-49.9347327226199,14.6670524208368,14.2003119230351));
#212591=CARTESIAN_POINT('',(-50.0643063205272,14.1841334943058,14.2003119374215));
#212592=CARTESIAN_POINT('Origin',(-49.9347327227828,14.6670524281856,14.2003119105921));
#212593=CARTESIAN_POINT('Origin',(-49.9347327218986,14.6670524225651,14.2003119407559));
#212594=CARTESIAN_POINT('Ctrl Pts',(-47.5279579105516,21.2021499985322,
14.7003119206411));
#212595=CARTESIAN_POINT('Ctrl Pts',(-47.2429127817259,21.8407552162088,
14.7003119204113));
#212596=CARTESIAN_POINT('Ctrl Pts',(-46.945057008515,22.4734868242994,14.7003119201847));
#212597=CARTESIAN_POINT('Ctrl Pts',(-46.6345115511525,23.1000878683641,
14.7003119199615));
#212598=CARTESIAN_POINT('Ctrl Pts',(-47.7954170517962,21.3215319316268,
14.7003119216912));
#212599=CARTESIAN_POINT('Ctrl Pts',(-47.5087679302563,21.9637306789343,
14.70031192146));
#212600=CARTESIAN_POINT('Ctrl Pts',(-47.2092360768679,22.6000227649519,
14.700311921232));
#212601=CARTESIAN_POINT('Ctrl Pts',(-46.8969431325265,23.2301497893187,
14.7003119210076));
#212602=CARTESIAN_POINT('Ctrl Pts',(-47.98453922464,21.4059477061595,14.4932051401413));
#212603=CARTESIAN_POINT('Ctrl Pts',(-47.6967559089725,22.0506874626423,
14.4932051399091));
#212604=CARTESIAN_POINT('Ctrl Pts',(-47.3960388879223,22.6894971867519,
14.4932051396802));
#212605=CARTESIAN_POINT('Ctrl Pts',(-47.0825102836855,23.322117455706,14.4932051394548));
#212606=CARTESIAN_POINT('Ctrl Pts',(-47.984539224484,21.4059477059777,14.2003119202722));
#212607=CARTESIAN_POINT('Ctrl Pts',(-47.6967559088175,22.0506874624589,
14.20031192004));
#212608=CARTESIAN_POINT('Ctrl Pts',(-47.3960388877684,22.6894971865664,
14.2003119198112));
#212609=CARTESIAN_POINT('Ctrl Pts',(-47.0825102835326,23.322117455519,14.2003119195858));
#212610=CARTESIAN_POINT('',(-47.979388982675,21.4174824060296,14.2003119199305));
#212611=CARTESIAN_POINT('Origin',(0.00213664336655484,-0.0131823400487008,
14.2003119050104));
#212612=CARTESIAN_POINT('',(-47.4902862395892,21.2863477791063,14.7003119324288));
#212613=CARTESIAN_POINT('Ctrl Pts',(-47.4902862395412,21.2863477792856,
14.7003119206108));
#212614=CARTESIAN_POINT('Ctrl Pts',(-47.5561005870257,21.3039934376189,
14.700311920788));
#212615=CARTESIAN_POINT('Ctrl Pts',(-47.6213038606233,21.3214752593225,
14.6867351928354));
#212616=CARTESIAN_POINT('Ctrl Pts',(-47.7397008029926,21.3532189758975,
14.63518320521));
#212617=CARTESIAN_POINT('Ctrl Pts',(-47.7922885817912,21.3673184267736,
14.5988654598144));
#212618=CARTESIAN_POINT('Ctrl Pts',(-47.8810742587741,21.3911229888708,
14.5077697999399));
#212619=CARTESIAN_POINT('Ctrl Pts',(-47.9165014912417,21.400621474873,14.4539157499656));
#212620=CARTESIAN_POINT('Ctrl Pts',(-47.9540007823305,21.4106755087462,
14.3629664712015));
#212621=CARTESIAN_POINT('Ctrl Pts',(-47.9638173510516,21.4133074548876,
14.3300952950166));
#212622=CARTESIAN_POINT('Ctrl Pts',(-47.9763327878385,21.4166630016695,
14.2647751375523));
#212623=CARTESIAN_POINT('Ctrl Pts',(-47.9793889818519,21.4174824059126,
14.2325851721344));
#212624=CARTESIAN_POINT('Ctrl Pts',(-47.9793889818271,21.4174824059095,
14.2003119202681));
#212625=CARTESIAN_POINT('Origin',(0.00213592080619662,-0.0131819775475606,
14.7003686362625));
#212626=CARTESIAN_POINT('Ctrl Pts',(-49.9306359204946,14.6658480555634,
14.7002936884193));
#212627=CARTESIAN_POINT('Ctrl Pts',(-49.7387824590947,15.3184644066764,
14.7002936881763));
#212628=CARTESIAN_POINT('Ctrl Pts',(-49.5341730543566,15.9671945847037,
14.700293687936));
#212629=CARTESIAN_POINT('Ctrl Pts',(-49.316886335344,16.6117892900276,14.7002936876982));
#212630=CARTESIAN_POINT('Ctrl Pts',(-50.2133255219746,14.7489519778799,
14.7028102018711));
#212631=CARTESIAN_POINT('Ctrl Pts',(-50.0203859006087,15.4052630538544,
14.7028102016269));
#212632=CARTESIAN_POINT('Ctrl Pts',(-49.8146181193552,16.0576659555477,
14.7028102013851));
#212633=CARTESIAN_POINT('Ctrl Pts',(-49.596101252429,16.7059099719553,14.7028102011461));
#212634=CARTESIAN_POINT('Ctrl Pts',(-50.4144338814228,14.8080729832868,
14.4954102445757));
#212635=CARTESIAN_POINT('Ctrl Pts',(-50.2207215544189,15.4670125254371,
14.4954102443304));
#212636=CARTESIAN_POINT('Ctrl Pts',(-50.0141296919139,16.1220282414232,
14.4954102440877));
#212637=CARTESIAN_POINT('Ctrl Pts',(-49.7947376848071,16.7728684161668,
14.4954102438476));
#212638=CARTESIAN_POINT('Ctrl Pts',(-50.4144338806957,14.8080729829574,
14.2003119216959));
#212639=CARTESIAN_POINT('Ctrl Pts',(-50.2207215536946,15.4670125250983,
14.2003119214506));
#212640=CARTESIAN_POINT('Ctrl Pts',(-50.0141296911926,16.1220282410751,
14.200311921208));
#212641=CARTESIAN_POINT('Ctrl Pts',(-49.7947376840889,16.7728684158094,
14.2003119209679));
#212642=CARTESIAN_POINT('',(-49.3248031380063,16.6016124813278,14.7003119311579));
#212643=CARTESIAN_POINT('Origin',(-0.0308878136731749,-0.00324061767983608,
14.7003661469838));
#212644=CARTESIAN_POINT('',(-49.8087124303561,16.7313544314034,14.2003121363381));
#212645=CARTESIAN_POINT('Origin',(-49.3248029317378,16.6016116695164,14.2002924036919));
#212646=CARTESIAN_POINT('Origin',(0.00213664336662589,-0.0131823400485587,
14.2003119113463));
#212647=CARTESIAN_POINT('Origin',(-46.6345115518472,23.1000878690337,8.20031194429106));
#212648=CARTESIAN_POINT('',(-46.5050283830407,23.5830310429759,8.2003119451295));
#212649=CARTESIAN_POINT('',(-46.5086143430431,23.5706480297472,8.08751524855381));
#212650=CARTESIAN_POINT('Ctrl Pts',(-46.5050283832684,23.5830310434012,
8.20031194512952));
#212651=CARTESIAN_POINT('Ctrl Pts',(-46.5050283834311,23.5830310434636,
8.19134218896664));
#212652=CARTESIAN_POINT('Ctrl Pts',(-46.505125764281,23.5828110663353,8.18144241404757));
#212653=CARTESIAN_POINT('Ctrl Pts',(-46.5053387897475,23.5821982085421,
8.17057937338232));
#212654=CARTESIAN_POINT('Ctrl Pts',(-46.5055446946035,23.5816058361945,
8.16007944179777));
#212655=CARTESIAN_POINT('Ctrl Pts',(-46.5058586573974,23.5806463524292,
8.14867888827949));
#212656=CARTESIAN_POINT('Ctrl Pts',(-46.5063077935543,23.5791239998403,
8.13637265640899));
#212657=CARTESIAN_POINT('Ctrl Pts',(-46.5067359238256,23.5776728469615,
8.12464198118016));
#212658=CARTESIAN_POINT('Ctrl Pts',(-46.5072869553251,23.575709960141,8.1120877631259));
#212659=CARTESIAN_POINT('Ctrl Pts',(-46.5079934935845,23.5730317702672,
8.09873771923634));
#212660=CARTESIAN_POINT('Ctrl Pts',(-46.5081883031064,23.5722933291682,
8.09505679236189));
#212661=CARTESIAN_POINT('Ctrl Pts',(-46.5083949864376,23.5715003155907,
8.0913155892878));
#212662=CARTESIAN_POINT('Ctrl Pts',(-46.5086143430431,23.5706480297472,
8.0875152485538));
#212663=CARTESIAN_POINT('',(-46.6345115519733,23.100087869816,7.70031193945876));
#212664=CARTESIAN_POINT('Ctrl Pts',(-46.5086143430431,23.5706480297472,
8.0875152485538));
#212665=CARTESIAN_POINT('Ctrl Pts',(-46.5095295427931,23.5676868424233,
8.0741401407813));
#212666=CARTESIAN_POINT('Ctrl Pts',(-46.510595682075,23.5639873581877,8.06001395130938));
#212667=CARTESIAN_POINT('Ctrl Pts',(-46.5118780877563,23.5593445620697,
8.04524887203518));
#212668=CARTESIAN_POINT('Ctrl Pts',(-46.5131208432242,23.5548453147986,
8.03094030862991));
#212669=CARTESIAN_POINT('Ctrl Pts',(-46.5145668734809,23.549459533101,8.01603135420381));
#212670=CARTESIAN_POINT('Ctrl Pts',(-46.5162777921106,23.542992577344,8.00067115415801));
#212671=CARTESIAN_POINT('Ctrl Pts',(-46.5179117037249,23.5368166938525,
7.98600230385908));
#212672=CARTESIAN_POINT('Ctrl Pts',(-46.5197873759158,23.5296540986815,
7.97092179872531));
#212673=CARTESIAN_POINT('Ctrl Pts',(-46.5219579220291,23.5213373184191,
7.9556065635734));
#212674=CARTESIAN_POINT('Ctrl Pts',(-46.5231846792171,23.5166368101437,
7.94695064297684));
#212675=CARTESIAN_POINT('Ctrl Pts',(-46.5245056058594,23.5115677028977,
7.93822061738538));
#212676=CARTESIAN_POINT('Ctrl Pts',(-46.5259298529633,23.5061013948981,
7.92945570387525));
#212677=CARTESIAN_POINT('Ctrl Pts',(-46.5275949568817,23.4997106703925,
7.91920854115344));
#212678=CARTESIAN_POINT('Ctrl Pts',(-46.5294301016453,23.4927139914178,
7.90881542294956));
#212679=CARTESIAN_POINT('Ctrl Pts',(-46.531420246108,23.485157574458,7.89849490298043));
#212680=CARTESIAN_POINT('Ctrl Pts',(-46.5333703576478,23.4777531592566,
7.88838198632257));
#212681=CARTESIAN_POINT('Ctrl Pts',(-46.5354692601943,23.4698114312425,
7.87833943554329));
#212682=CARTESIAN_POINT('Ctrl Pts',(-46.5376911393006,23.4614193734222,
7.86855095313739));
#212683=CARTESIAN_POINT('Ctrl Pts',(-46.5398967237595,23.4530888606349,
7.85883425675661));
#212684=CARTESIAN_POINT('Ctrl Pts',(-46.5422234003305,23.444314924655,7.84936848146589));
#212685=CARTESIAN_POINT('Ctrl Pts',(-46.5446352054332,23.435222605574,7.84030228925485));
#212686=CARTESIAN_POINT('Ctrl Pts',(-46.5470578338066,23.4260894835978,
7.83119541139609));
#212687=CARTESIAN_POINT('Ctrl Pts',(-46.5495662278663,23.4166355942257,
7.82249215461666));
#212688=CARTESIAN_POINT('Ctrl Pts',(-46.5521146960468,23.4070221377435,
7.8143040124891));
#212689=CARTESIAN_POINT('Ctrl Pts',(-46.5547283319889,23.3971628522395,
7.8059064885462));
#212690=CARTESIAN_POINT('Ctrl Pts',(-46.5573839592481,23.3871363257868,
7.79805111139866));
#212691=CARTESIAN_POINT('Ctrl Pts',(-46.560024758625,23.3771445367836,7.79081058906647));
#212692=CARTESIAN_POINT('Ctrl Pts',(-46.5617564255799,23.3705925620334,
7.78606271864164));
#212693=CARTESIAN_POINT('Ctrl Pts',(-46.5634815657005,23.3640560872188,
7.78157820371553));
#212694=CARTESIAN_POINT('Ctrl Pts',(-46.5651830135796,23.3575963315187,
7.77736629416908));
#212695=CARTESIAN_POINT('Ctrl Pts',(-46.569172983286,23.3424479218204,7.76748918203305));
#212696=CARTESIAN_POINT('Ctrl Pts',(-46.5731400556336,23.3274268837718,
7.75890805471452));
#212697=CARTESIAN_POINT('Ctrl Pts',(-46.5770331466001,23.3127328122839,
7.75144830834148));
#212698=CARTESIAN_POINT('Ctrl Pts',(-46.5810427458309,23.2975989923342,
7.74376531465428));
#212699=CARTESIAN_POINT('Ctrl Pts',(-46.5849739231624,23.2828118012869,
7.73727098997617));
#212700=CARTESIAN_POINT('Ctrl Pts',(-46.5887854453454,23.2685349311545,
7.73176631489668));
#212701=CARTESIAN_POINT('Ctrl Pts',(-46.5927750530666,23.2535910036152,
7.7260044451905));
#212702=CARTESIAN_POINT('Ctrl Pts',(-46.5966336285527,23.239205954479,7.72132604247485));
#212703=CARTESIAN_POINT('Ctrl Pts',(-46.6003287443411,23.2255120858485,
7.71750702598821));
#212704=CARTESIAN_POINT('Ctrl Pts',(-46.6021077652234,23.2189191454244,
7.7156683528671));
#212705=CARTESIAN_POINT('Ctrl Pts',(-46.6038491051315,23.2124856408554,
7.71402902316864));
#212706=CARTESIAN_POINT('Ctrl Pts',(-46.6055502041324,23.2062223873133,
7.71256514229269));
#212707=CARTESIAN_POINT('Ctrl Pts',(-46.6092061657582,23.1927615513535,
7.70941900423463));
#212708=CARTESIAN_POINT('Ctrl Pts',(-46.6126739400303,23.180073198412,7.70707721890324));
#212709=CARTESIAN_POINT('Ctrl Pts',(-46.615928664947,23.1681900801873,7.7053201633744));
#212710=CARTESIAN_POINT('Ctrl Pts',(-46.6192920294701,23.1559103148359,
7.70350445901167));
#212711=CARTESIAN_POINT('Ctrl Pts',(-46.6224280865786,23.1444896835812,
7.70231289865776));
#212712=CARTESIAN_POINT('Ctrl Pts',(-46.6253197770464,23.1339256267887,
7.70154292872958));
#212713=CARTESIAN_POINT('Ctrl Pts',(-46.6283468445019,23.1228670045499,
7.70073691199394));
#212714=CARTESIAN_POINT('Ctrl Pts',(-46.6311063147557,23.1127463448441,
7.7003926914364));
#212715=CARTESIAN_POINT('Ctrl Pts',(-46.6335867600611,23.1035303461362,
7.70032465023282));
#212716=CARTESIAN_POINT('Ctrl Pts',(-46.633899455787,23.1023685372467,7.70031607266269));
#212717=CARTESIAN_POINT('Ctrl Pts',(-46.6342077252382,23.1012210753997,
7.70031194419102));
#212718=CARTESIAN_POINT('Ctrl Pts',(-46.6345115519685,23.1000878698254,
7.70031194419091));
#212719=CARTESIAN_POINT('',(-47.0825102820592,23.32211745511,8.20031193557));
#212720=CARTESIAN_POINT('Ctrl Pts',(-46.6345115519879,23.1000878697868,
7.70031192945427));
#212721=CARTESIAN_POINT('Ctrl Pts',(-46.6495318651039,23.1075319844286,
7.70031192947159));
#212722=CARTESIAN_POINT('Ctrl Pts',(-46.6644312245691,23.1149008596211,
7.70115062030851));
#212723=CARTESIAN_POINT('Ctrl Pts',(-46.6792669222252,23.1222334752868,
7.70281164810799));
#212724=CARTESIAN_POINT('Ctrl Pts',(-46.6940361075118,23.1295332168907,
7.70446522907908));
#212725=CARTESIAN_POINT('Ctrl Pts',(-46.7087430345814,23.1367974368273,
7.70693391696762));
#212726=CARTESIAN_POINT('Ctrl Pts',(-46.7234391190161,23.1440621008792,
7.71025258355601));
#212727=CARTESIAN_POINT('Ctrl Pts',(-46.7377779078597,23.1511501442504,
7.71349056573177));
#212728=CARTESIAN_POINT('Ctrl Pts',(-46.7521071101439,23.1582389749355,
7.71753799278749));
#212729=CARTESIAN_POINT('Ctrl Pts',(-46.7664581945941,23.1653539629046,
7.72247259100436));
#212730=CARTESIAN_POINT('Ctrl Pts',(-46.7755944881032,23.169883559161,7.72561409141262));
#212731=CARTESIAN_POINT('Ctrl Pts',(-46.7847392982337,23.1744235830341,
7.72911605803924));
#212732=CARTESIAN_POINT('Ctrl Pts',(-46.7938950397332,23.1789777608213,
7.73300764216845));
#212733=CARTESIAN_POINT('Ctrl Pts',(-46.8080826722511,23.1860348627361,
7.73903799651396));
#212734=CARTESIAN_POINT('Ctrl Pts',(-46.8223020504173,23.1931091303587,
7.74600133289197));
#212735=CARTESIAN_POINT('Ctrl Pts',(-46.8365186235014,23.200174582049,7.75402077615925));
#212736=CARTESIAN_POINT('Ctrl Pts',(-46.8488980654835,23.2063270035054,
7.76100391000378));
#212737=CARTESIAN_POINT('Ctrl Pts',(-46.8612752345414,23.2124726674283,
7.76878845714475));
#212738=CARTESIAN_POINT('Ctrl Pts',(-46.8736013002776,23.2185815045594,
7.77746993709136));
#212739=CARTESIAN_POINT('Ctrl Pts',(-46.8868419710001,23.225143622812,7.78679559053316));
#212740=CARTESIAN_POINT('Ctrl Pts',(-46.9000171358763,23.2316732761606,
7.79715570815767));
#212741=CARTESIAN_POINT('Ctrl Pts',(-46.913012735876,23.2381139365894,7.80866681569078));
#212742=CARTESIAN_POINT('Ctrl Pts',(-46.9195105358758,23.2413342668039,
7.81442236945736));
#212743=CARTESIAN_POINT('Ctrl Pts',(-46.9259626554466,23.2445319576533,
7.82046560825157));
#212744=CARTESIAN_POINT('Ctrl Pts',(-46.9323498959447,23.2476974942295,
7.82680996252833));
#212745=CARTESIAN_POINT('Ctrl Pts',(-46.9355435161937,23.2492802625176,
7.82998213966671));
#212746=CARTESIAN_POINT('Ctrl Pts',(-46.9387209005576,23.2508549842504,
7.83322961539051));
#212747=CARTESIAN_POINT('Ctrl Pts',(-46.9418792732896,23.2524202837578,
7.83655387909498));
#212748=CARTESIAN_POINT('Ctrl Pts',(-46.9437381887758,23.2533415681474,
7.83851043261315));
#212749=CARTESIAN_POINT('Ctrl Pts',(-46.945885660247,23.2544057975673,7.84081081560484));
#212750=CARTESIAN_POINT('Ctrl Pts',(-46.9477974292824,23.2553532276843,
7.84289812535099));
#212751=CARTESIAN_POINT('Ctrl Pts',(-46.9491338333006,23.2560155197248,
7.84435723943875));
#212752=CARTESIAN_POINT('Ctrl Pts',(-46.9503560319983,23.2566212188568,
7.84571107057984));
#212753=CARTESIAN_POINT('Ctrl Pts',(-46.9512945624828,23.2570863660048,
7.84675854440217));
#212754=CARTESIAN_POINT('Ctrl Pts',(-46.9610583989729,23.2619254423826,
7.85765575370699));
#212755=CARTESIAN_POINT('Ctrl Pts',(-46.9708221369153,23.2667644227852,
7.86955757018259));
#212756=CARTESIAN_POINT('Ctrl Pts',(-46.9804230380731,23.2715226788166,
7.88257721361669));
#212757=CARTESIAN_POINT('Ctrl Pts',(-46.9887666326131,23.2756578072168,
7.89389184170053));
#212758=CARTESIAN_POINT('Ctrl Pts',(-46.9969867509155,23.2797317238299,
7.90605093259377));
#212759=CARTESIAN_POINT('Ctrl Pts',(-47.0049496092938,23.2836781416091,
7.91911758853587));
#212760=CARTESIAN_POINT('Ctrl Pts',(-47.0135124341785,23.2879219046852,
7.93316875977945));
#212761=CARTESIAN_POINT('Ctrl Pts',(-47.0217765857815,23.2920176443395,
7.94826875558105));
#212762=CARTESIAN_POINT('Ctrl Pts',(-47.0295355423424,23.2958630077351,
7.96445574032567));
#212763=CARTESIAN_POINT('Ctrl Pts',(-47.0334150206228,23.2977856894329,
7.97254923269799));
#212764=CARTESIAN_POINT('Ctrl Pts',(-47.0371676079916,23.299645483594,7.9809137906741));
#212765=CARTESIAN_POINT('Ctrl Pts',(-47.0407642468496,23.3014279891805,
7.98954925777891));
#212766=CARTESIAN_POINT('Ctrl Pts',(-47.0425625662786,23.3023192419737,
7.99386699133131));
#212767=CARTESIAN_POINT('Ctrl Pts',(-47.0443218922683,23.3031911694958,
7.99825245538308));
#212768=CARTESIAN_POINT('Ctrl Pts',(-47.046038391861,23.3040418721197,8.00270518735797));
#212769=CARTESIAN_POINT('Ctrl Pts',(-47.0468966416574,23.3044672234317,
8.00493155334542));
#212770=CARTESIAN_POINT('Ctrl Pts',(-47.0477441849628,23.3048872685726,
8.00717473628761));
#212771=CARTESIAN_POINT('Ctrl Pts',(-47.0485805372527,23.3053017674112,
8.00943466211687));
#212772=CARTESIAN_POINT('Ctrl Pts',(-47.0491603421515,23.3055891205518,
8.01100136562532));
#212773=CARTESIAN_POINT('Ctrl Pts',(-47.0499235816128,23.3059673708686,
8.01309752430328));
#212774=CARTESIAN_POINT('Ctrl Pts',(-47.0504760774532,23.3062411815116,
8.01463930050842));
#212775=CARTESIAN_POINT('Ctrl Pts',(-47.0507205413526,23.3063623350345,
8.01532149319729));
#212776=CARTESIAN_POINT('Ctrl Pts',(-47.0509243950893,23.3064633631153,
8.01589485459511));
#212777=CARTESIAN_POINT('Ctrl Pts',(-47.0510555449192,23.306528361648,8.01626458556514));
#212778=CARTESIAN_POINT('Ctrl Pts',(-47.05419429589,23.3080839428318,8.02511319361505));
#212779=CARTESIAN_POINT('Ctrl Pts',(-47.0574808824381,23.309712790354,8.03510687572059));
#212780=CARTESIAN_POINT('Ctrl Pts',(-47.0607274211541,23.3113217889189,
8.04629808661026));
#212781=CARTESIAN_POINT('Ctrl Pts',(-47.0638435534193,23.3128661574853,
8.05703977072108));
#212782=CARTESIAN_POINT('Ctrl Pts',(-47.0669225695016,23.3143921301176,
8.06888553967236));
#212783=CARTESIAN_POINT('Ctrl Pts',(-47.069758383765,23.3157975704026,8.08186565477087));
#212784=CARTESIAN_POINT('Ctrl Pts',(-47.0725129592551,23.3171627484439,
8.09447392300975));
#212785=CARTESIAN_POINT('Ctrl Pts',(-47.0750378082657,23.3184140726015,
8.10815330290814));
#212786=CARTESIAN_POINT('Ctrl Pts',(-47.0771089163989,23.319440520888,8.12290400375534));
#212787=CARTESIAN_POINT('Ctrl Pts',(-47.0790848321496,23.3204197915036,
8.13697673210409));
#212788=CARTESIAN_POINT('Ctrl Pts',(-47.0806473059731,23.3211941585763,
8.15202517078638));
#212789=CARTESIAN_POINT('Ctrl Pts',(-47.0815746395101,23.3216537479213,
8.16801398979712));
#212790=CARTESIAN_POINT('Ctrl Pts',(-47.0821765106906,23.3219520371242,
8.17839128015412));
#212791=CARTESIAN_POINT('Ctrl Pts',(-47.0825102825863,23.3221174553924,
8.18916396869955));
#212792=CARTESIAN_POINT('Ctrl Pts',(-47.082510282633,23.3221174552564,8.20031193028269));
#212793=CARTESIAN_POINT('Ctrl Pts',(-47.082510277249,23.3221174527258,8.2003119408573));
#212794=CARTESIAN_POINT('Ctrl Pts',(-47.0752043153789,23.3368590096705,
8.20031194256877));
#212795=CARTESIAN_POINT('Ctrl Pts',(-47.0675848171097,23.3504086479821,
8.20029081460071));
#212796=CARTESIAN_POINT('Ctrl Pts',(-47.0599166747889,23.3628243837751,
8.20026778336325));
#212797=CARTESIAN_POINT('Ctrl Pts',(-47.0519280836664,23.3757589685265,
8.20024378965898));
#212798=CARTESIAN_POINT('Ctrl Pts',(-47.0438870032701,23.3874638307906,
8.20021773028765));
#212799=CARTESIAN_POINT('Ctrl Pts',(-47.0360445762712,23.3980328736951,
8.20021134418546));
#212800=CARTESIAN_POINT('Ctrl Pts',(-47.0343021996859,23.4003810310816,
8.20020992536512));
#212801=CARTESIAN_POINT('Ctrl Pts',(-47.0325694378562,23.4026731982011,
8.20020947763509));
#212802=CARTESIAN_POINT('Ctrl Pts',(-47.0308487209174,23.4049105126429,
8.200210239399));
#212803=CARTESIAN_POINT('Ctrl Pts',(-47.0229421993662,23.4151907478466,
8.20021373962772));
#212804=CARTESIAN_POINT('Ctrl Pts',(-47.0152908201987,23.4243173003524,
8.20023343129882));
#212805=CARTESIAN_POINT('Ctrl Pts',(-47.0080836245533,23.4324188827686,
8.20025619439562));
#212806=CARTESIAN_POINT('Ctrl Pts',(-47.0075882546348,23.4329757262926,
8.20025775896442));
#212807=CARTESIAN_POINT('Ctrl Pts',(-47.007094962886,23.4335277267326,8.20025933804319));
#212808=CARTESIAN_POINT('Ctrl Pts',(-47.0066038018886,23.4340749252028,
8.20026092737179));
#212809=CARTESIAN_POINT('Ctrl Pts',(-47.0027852416131,23.43832915213,8.20027328370115));
#212810=CARTESIAN_POINT('Ctrl Pts',(-46.9990956662343,23.4422933403524,
8.2002859589019));
#212811=CARTESIAN_POINT('Ctrl Pts',(-46.9955570211583,23.445986937491,8.20029564154579));
#212812=CARTESIAN_POINT('Ctrl Pts',(-46.9937876986204,23.4478337360603,
8.20030048286774));
#212813=CARTESIAN_POINT('Ctrl Pts',(-46.9920560706569,23.4496128499493,
8.2003045760504));
#212814=CARTESIAN_POINT('Ctrl Pts',(-46.9903644742855,23.4513266683851,
8.20030744835221));
#212815=CARTESIAN_POINT('Ctrl Pts',(-46.9893470210798,23.4523574876107,
8.20030917597041));
#212816=CARTESIAN_POINT('Ctrl Pts',(-46.9888497002559,23.4528569812374,
8.20031047453665));
#212817=CARTESIAN_POINT('Ctrl Pts',(-46.9879625008621,23.4537436667624,
8.20031122162369));
#212818=CARTESIAN_POINT('Ctrl Pts',(-46.9873746611417,23.4543311660041,
8.2003117166279));
#212819=CARTESIAN_POINT('Ctrl Pts',(-46.9866156464271,23.4550886551885,
8.20031196952668));
#212820=CARTESIAN_POINT('Ctrl Pts',(-46.985411981004,23.4562744570679,8.20031194470847));
#212821=CARTESIAN_POINT('Ctrl Pts',(-46.9716241239749,23.4698576891401,
8.20031166041856));
#212822=CARTESIAN_POINT('Ctrl Pts',(-46.9575726548982,23.4821241320749,
8.20029576593734));
#212823=CARTESIAN_POINT('Ctrl Pts',(-46.9435048111091,23.4931822128757,
8.20028254544195));
#212824=CARTESIAN_POINT('Ctrl Pts',(-46.9329195770801,23.5015027753544,
8.20027259778829));
#212825=CARTESIAN_POINT('Ctrl Pts',(-46.9223241026533,23.5091400421089,
8.2002641640617));
#212826=CARTESIAN_POINT('Ctrl Pts',(-46.9118068087767,23.5161495692506,
8.20026503348631));
#212827=CARTESIAN_POINT('Ctrl Pts',(-46.8995593863925,23.524312186044,8.20026604593405));
#212828=CARTESIAN_POINT('Ctrl Pts',(-46.8874165045725,23.5316253424866,
8.20027576787272));
#212829=CARTESIAN_POINT('Ctrl Pts',(-46.8754825054338,23.5381894530186,
8.20028739775972));
#212830=CARTESIAN_POINT('Ctrl Pts',(-46.8695155058644,23.5414715082846,
8.20029321270322));
#212831=CARTESIAN_POINT('Ctrl Pts',(-46.8636002198622,23.5445664101356,
8.20029934112455));
#212832=CARTESIAN_POINT('Ctrl Pts',(-46.8577467873572,23.5474870511803,
8.20030407512964));
#212833=CARTESIAN_POINT('Ctrl Pts',(-46.8548200711047,23.5489473717026,
8.20030644213219));
#212834=CARTESIAN_POINT('Ctrl Pts',(-46.851908813069,23.5503641164537,8.2003084605305));
#212835=CARTESIAN_POINT('Ctrl Pts',(-46.8490140775978,23.5517389125347,
8.20030986143946));
#212836=CARTESIAN_POINT('Ctrl Pts',(-46.8471213513406,23.5526378245999,
8.20031077742547));
#212837=CARTESIAN_POINT('Ctrl Pts',(-46.8456815352531,23.5533112495193,
8.20031144822705));
#212838=CARTESIAN_POINT('Ctrl Pts',(-46.8438212821286,23.5541687379439,
8.2003117623119));
#212839=CARTESIAN_POINT('Ctrl Pts',(-46.8428364641899,23.5546226922857,
8.20031192858841));
#212840=CARTESIAN_POINT('Ctrl Pts',(-46.8417335547286,23.5551276967258,
8.20031199488995));
#212841=CARTESIAN_POINT('Ctrl Pts',(-46.840380480027,23.5557390329127,8.20031194466826));
#212842=CARTESIAN_POINT('Ctrl Pts',(-46.8219238546362,23.5640779686543,
8.20031125961889));
#212843=CARTESIAN_POINT('Ctrl Pts',(-46.8035421445737,23.5710350559623,
8.20028886015043));
#212844=CARTESIAN_POINT('Ctrl Pts',(-46.7853878300678,23.5767810070818,
8.20025869544115));
#212845=CARTESIAN_POINT('Ctrl Pts',(-46.7666301054395,23.5827179411804,
8.20022752812223));
#212846=CARTESIAN_POINT('Ctrl Pts',(-46.7481146701215,23.5873625619974,
8.20018807078423));
#212847=CARTESIAN_POINT('Ctrl Pts',(-46.7299536317462,23.5908941535295,
8.20015571027036));
#212848=CARTESIAN_POINT('Ctrl Pts',(-46.710909316006,23.5945975069839,8.2001217758757));
#212849=CARTESIAN_POINT('Ctrl Pts',(-46.6922542295307,23.5970775465889,
8.20009564541233));
#212850=CARTESIAN_POINT('Ctrl Pts',(-46.674064308855,23.5985209930618,8.20009506174002));
#212851=CARTESIAN_POINT('Ctrl Pts',(-46.6694992228666,23.5988832517757,
8.20009491525701));
#212852=CARTESIAN_POINT('Ctrl Pts',(-46.6649632049195,23.599180102088,8.2000963778356));
#212853=CARTESIAN_POINT('Ctrl Pts',(-46.6604570192603,23.599414247734,8.20009972994042));
#212854=CARTESIAN_POINT('Ctrl Pts',(-46.6424981791386,23.6003474059616,
8.20011308933548));
#212855=CARTESIAN_POINT('Ctrl Pts',(-46.6250104745069,23.6002885269746,
8.20013960827622));
#212856=CARTESIAN_POINT('Ctrl Pts',(-46.6079767022511,23.5993832741302,
8.20016950345592));
#212857=CARTESIAN_POINT('Ctrl Pts',(-46.5898621202073,23.5984205820926,
8.20020129551449));
#212858=CARTESIAN_POINT('Ctrl Pts',(-46.5722600366314,23.5965010935403,
8.2002369058563));
#212859=CARTESIAN_POINT('Ctrl Pts',(-46.5551210862382,23.5937447880618,
8.20026456823019));
#212860=CARTESIAN_POINT('Ctrl Pts',(-46.5379821358451,23.5909884825833,
8.20029223060407));
#212861=CARTESIAN_POINT('Ctrl Pts',(-46.5213052943323,23.5873950879634,
8.20031194501004));
#212862=CARTESIAN_POINT('Ctrl Pts',(-46.5050283835375,23.5830310423969,
8.20031194519697));
#212863=CARTESIAN_POINT('Origin',(-46.6290952777746,16.2426854663379,9.70031194412726));
#212864=CARTESIAN_POINT('',(-48.6473397498593,16.4199759715191,9.70031194420351));
#212865=CARTESIAN_POINT('',(-46.805336912578,21.1027042089916,9.70031194377633));
#212866=CARTESIAN_POINT('Origin',(0.00213664322672003,-0.0131823387413021,
9.70031195045721));
#212867=CARTESIAN_POINT('',(-47.9793889831995,21.4174824074755,9.70031194451444));
#212868=CARTESIAN_POINT('',(-47.9793889833758,21.4174824068181,9.70031194451451));
#212869=CARTESIAN_POINT('',(-49.8087123795889,16.7313546487446,9.70031194375672));
#212870=CARTESIAN_POINT('Origin',(0.00213664328711616,-0.013182337228983,
9.70031193111353));
#212871=CARTESIAN_POINT('',(-48.6473397499519,16.4199759711741,9.70031194420343));
#212872=CARTESIAN_POINT('Origin',(-52.0532140150214,-22.2091844643498,14.2003119443206));
#212873=CARTESIAN_POINT('',(-52.0533311957122,-22.2091844548908,14.7003119183395));
#212874=CARTESIAN_POINT('',(-52.0532033095125,-22.0924615507673,14.6864968109698));
#212875=CARTESIAN_POINT('Origin',(-52.0594548007998,-22.2091687102497,14.2003874512599));
#212876=CARTESIAN_POINT('',(-52.0531683702704,-21.7091844695253,14.2003119428296));
#212877=CARTESIAN_POINT('Origin',(-52.0532031569897,-22.2091844266285,14.200311935939));
#212878=CARTESIAN_POINT('',(-52.5532140049221,-22.2091452191682,14.2003943828367));
#212879=CARTESIAN_POINT('Origin',(-52.0532140156797,-22.2091844771205,14.20031194456));
#212880=CARTESIAN_POINT('Origin',(-52.0532140161379,-22.2091844622872,14.2003119150037));
#212881=CARTESIAN_POINT('Origin',(-52.0539204024498,-31.2091844607727,14.2003119441858));
#212882=CARTESIAN_POINT('',(-52.5539204008321,-31.2091453621025,14.2002993254172));
#212883=CARTESIAN_POINT('',(-52.0539820550742,-31.7091844571777,14.200309886869));
#212884=CARTESIAN_POINT('Ctrl Pts',(-52.5539204007574,-31.2091453117833,
14.2002993260971));
#212885=CARTESIAN_POINT('Ctrl Pts',(-52.5539204122061,-31.2091511952478,
14.2007347328524));
#212886=CARTESIAN_POINT('Ctrl Pts',(-52.5539198787221,-31.2094664769003,
14.2011597185156));
#212887=CARTESIAN_POINT('Ctrl Pts',(-52.5539187744057,-31.209964855915,
14.2013214115144));
#212888=CARTESIAN_POINT('Ctrl Pts',(-52.5539176427369,-31.210475579144,
14.2014871094432));
#212889=CARTESIAN_POINT('Ctrl Pts',(-52.5539159065228,-31.2111209915493,
14.2013649911463));
#212890=CARTESIAN_POINT('Ctrl Pts',(-52.5539135511496,-31.2116730222193,
14.2011233101144));
#212891=CARTESIAN_POINT('Ctrl Pts',(-52.5539103782195,-31.2124166643234,
14.2007977409008));
#212892=CARTESIAN_POINT('Ctrl Pts',(-52.5539060861803,-31.2130163934249,
14.2002991531388));
#212893=CARTESIAN_POINT('Ctrl Pts',(-52.553900702679,-31.2136228408648,
14.2002991264874));
#212894=CARTESIAN_POINT('Ctrl Pts',(-52.5538874230575,-31.215118780421,
14.2002990607458));
#212895=CARTESIAN_POINT('Ctrl Pts',(-52.5538673988559,-31.2166181278462,
14.2002989955184));
#212896=CARTESIAN_POINT('Ctrl Pts',(-52.5538405374768,-31.2181208148801,
14.2002989308129));
#212897=CARTESIAN_POINT('Ctrl Pts',(-52.5537868147185,-31.221126188948,
14.2002988014017));
#212898=CARTESIAN_POINT('Ctrl Pts',(-52.5537057427806,-31.2241449237768,
14.2002986740777));
#212899=CARTESIAN_POINT('Ctrl Pts',(-52.5535965858962,-31.2271764455559,
14.2002985489016));
#212900=CARTESIAN_POINT('Ctrl Pts',(-52.5533782721274,-31.2332394891141,
14.2002982985495));
#212901=CARTESIAN_POINT('Ctrl Pts',(-52.5530476079906,-31.2393537184446,
14.2002977563457));
#212902=CARTESIAN_POINT('Ctrl Pts',(-52.5525988135996,-31.2455140919309,
14.2002995979794));
#212903=CARTESIAN_POINT('Ctrl Pts',(-52.5512124974959,-31.2645433515234,
14.2003052867458));
#212904=CARTESIAN_POINT('Ctrl Pts',(-52.5486958749775,-31.2840254832998,
14.2003052993152));
#212905=CARTESIAN_POINT('Ctrl Pts',(-52.5448941914297,-31.3037610884853,
14.2003069758412));
#212906=CARTESIAN_POINT('Ctrl Pts',(-52.5411437880425,-31.3232304839796,
14.2003086297528));
#212907=CARTESIAN_POINT('Ctrl Pts',(-52.5361421724473,-31.3429460782941,
14.200311813606));
#212908=CARTESIAN_POINT('Ctrl Pts',(-52.5297761724181,-31.3626813212525,
14.2003151407421));
#212909=CARTESIAN_POINT('Ctrl Pts',(-52.5257482076333,-31.3751684188473,
14.2003172459238));
#212910=CARTESIAN_POINT('Ctrl Pts',(-52.5211747601202,-31.3876626910028,
14.2003192410603));
#212911=CARTESIAN_POINT('Ctrl Pts',(-52.516036115321,-31.4001008504912,
14.2003192838344));
#212912=CARTESIAN_POINT('Ctrl Pts',(-52.5086678548429,-31.4179358249951,
14.2003193451679));
#212913=CARTESIAN_POINT('Ctrl Pts',(-52.5001317171501,-31.4356616269855,
14.2003212175024));
#212914=CARTESIAN_POINT('Ctrl Pts',(-52.490420792667,-31.4530438653929,
14.2003228037093));
#212915=CARTESIAN_POINT('Ctrl Pts',(-52.480719394289,-31.4704090523827,
14.2003243883602));
#212916=CARTESIAN_POINT('Ctrl Pts',(-52.4698455959628,-31.4874304931183,
14.2003254975816));
#212917=CARTESIAN_POINT('Ctrl Pts',(-52.4578442626957,-31.5038800918332,
14.2003244870369));
#212918=CARTESIAN_POINT('Ctrl Pts',(-52.4457894985243,-31.5204029254894,
14.2003234719931));
#212919=CARTESIAN_POINT('Ctrl Pts',(-52.4325974489328,-31.5363479922452,
14.200320128675));
#212920=CARTESIAN_POINT('Ctrl Pts',(-52.4183629119972,-31.5515025251761,
14.200316116708));
#212921=CARTESIAN_POINT('Ctrl Pts',(-52.4076355234766,-31.5629232382861,
14.2003130932216));
#212922=CARTESIAN_POINT('Ctrl Pts',(-52.3963171636289,-31.5738953077886,
14.2003097451318));
#212923=CARTESIAN_POINT('Ctrl Pts',(-52.3844645757353,-31.584338495134,
14.2003089635379));
#212924=CARTESIAN_POINT('Ctrl Pts',(-52.3696033518454,-31.5974325592033,
14.2003079835459));
#212925=CARTESIAN_POINT('Ctrl Pts',(-52.3539096104384,-31.6096858271852,
14.2003119129124));
#212926=CARTESIAN_POINT('Ctrl Pts',(-52.3375446496702,-31.6209578042364,
14.2003128305591));
#212927=CARTESIAN_POINT('Ctrl Pts',(-52.321069611844,-31.6323056009667,
14.2003137543783));
#212928=CARTESIAN_POINT('Ctrl Pts',(-52.303915050702,-31.6426584677373,
14.2003115155047));
#212929=CARTESIAN_POINT('Ctrl Pts',(-52.286271379026,-31.6519180416894,
14.2003084480328));
#212930=CARTESIAN_POINT('Ctrl Pts',(-52.276687668065,-31.6569476682892,
14.2003067818398));
#212931=CARTESIAN_POINT('Ctrl Pts',(-52.2669600266176,-31.6616555424245,
14.20030506248));
#212932=CARTESIAN_POINT('Ctrl Pts',(-52.2571208760017,-31.6660318833337,
14.2003050817721));
#212933=CARTESIAN_POINT('Ctrl Pts',(-52.2385585608139,-31.6742881874089,
14.200305118168));
#212934=CARTESIAN_POINT('Ctrl Pts',(-52.2196035187426,-31.6813596466669,
14.2003104805456));
#212935=CARTESIAN_POINT('Ctrl Pts',(-52.2004747382172,-31.6872240267786,
14.2003121920745));
#212936=CARTESIAN_POINT('Ctrl Pts',(-52.1811840974246,-31.6931380289837,
14.2003139180856));
#212937=CARTESIAN_POINT('Ctrl Pts',(-52.1617175431483,-31.6978245003818,
14.2003119365831));
#212938=CARTESIAN_POINT('Ctrl Pts',(-52.1422972180281,-31.7013120239753,
14.2003099451562));
#212939=CARTESIAN_POINT('Ctrl Pts',(-52.1342517507932,-31.7027568379332,
14.2003091201463));
#212940=CARTESIAN_POINT('Ctrl Pts',(-52.1262141219067,-31.703996476731,
14.2003084446155));
#212941=CARTESIAN_POINT('Ctrl Pts',(-52.1181995365108,-31.7050354393075,
14.2003088069656));
#212942=CARTESIAN_POINT('Ctrl Pts',(-52.0976815349779,-31.7076952694404,
14.2003097346117));
#212943=CARTESIAN_POINT('Ctrl Pts',(-52.0773133327015,-31.7090372591618,
14.2003108684394));
#212944=CARTESIAN_POINT('Ctrl Pts',(-52.0573125619416,-31.7091729538937,
14.2003117829902));
#212945=CARTESIAN_POINT('Ctrl Pts',(-52.0562012536453,-31.7091804935372,
14.2003118338056));
#212946=CARTESIAN_POINT('Ctrl Pts',(-52.0550910730879,-31.7091843202231,
14.2003118868532));
#212947=CARTESIAN_POINT('Ctrl Pts',(-52.0539820551784,-31.7091844569711,
14.2003119430675));
#212948=CARTESIAN_POINT('',(-52.0539175745824,-31.2091844624675,14.7003119071569));
#212949=CARTESIAN_POINT('Origin',(-52.0539101449411,-31.2091845214653,14.2003119579699));
#212950=CARTESIAN_POINT('Origin',(-52.0539204035903,-31.2091844621099,14.2003119163109));
#212951=CARTESIAN_POINT('Origin',(-52.0539204024402,-31.2091844610535,8.20031194422597));
#212952=CARTESIAN_POINT('',(-52.0539805771808,-31.2091846015335,7.70031194266501));
#212953=CARTESIAN_POINT('',(-52.0539527849736,-31.2877300336788,7.70651991507762));
#212954=CARTESIAN_POINT('Origin',(-52.0584600220413,-31.2091892999439,8.2002692232458));
#212955=CARTESIAN_POINT('',(-52.0539655090155,-31.5660094844424,7.85006095310521));
#212956=CARTESIAN_POINT('Origin',(-52.053944832583,-31.2091842738647,8.20031190384491));
#212957=CARTESIAN_POINT('',(-52.0539987332461,-31.7091843947713,8.20031335618374));
#212958=CARTESIAN_POINT('Origin',(-52.0538458340677,-31.2091842999067,8.20031189766922));
#212959=CARTESIAN_POINT('',(-52.5539204008687,-31.2091452089615,8.20031205939671));
#212960=CARTESIAN_POINT('Ctrl Pts',(-52.0539987332586,-31.7091844431519,
8.20031292751276));
#212961=CARTESIAN_POINT('Ctrl Pts',(-52.0710420951121,-31.7091817731783,
8.20031288310499));
#212962=CARTESIAN_POINT('Ctrl Pts',(-52.0878692824427,-31.7083121331947,
8.20028225321367));
#212963=CARTESIAN_POINT('Ctrl Pts',(-52.1045453365326,-31.7066149632661,
8.20023999691695));
#212964=CARTESIAN_POINT('Ctrl Pts',(-52.121254451332,-31.704914428654,8.20019765684603));
#212965=CARTESIAN_POINT('Ctrl Pts',(-52.1378127933864,-31.7023829654069,
8.20014364422471));
#212966=CARTESIAN_POINT('Ctrl Pts',(-52.1542845383852,-31.6990079282763,
8.2000970311154));
#212967=CARTESIAN_POINT('Ctrl Pts',(-52.1704937950153,-31.6956866746393,
8.20005116081743));
#212968=CARTESIAN_POINT('Ctrl Pts',(-52.1866200652045,-31.6915482451862,
8.2000124560781));
#212969=CARTESIAN_POINT('Ctrl Pts',(-52.2027098056629,-31.686533078676,
8.19999909163391));
#212970=CARTESIAN_POINT('Ctrl Pts',(-52.2134256204943,-31.6831929629164,
8.19999019087446));
#212971=CARTESIAN_POINT('Ctrl Pts',(-52.2241249212248,-31.679462989366,
8.199992530055));
#212972=CARTESIAN_POINT('Ctrl Pts',(-52.2348147754777,-31.6753145023546,
8.20001147821511));
#212973=CARTESIAN_POINT('Ctrl Pts',(-52.2518237711176,-31.6687137016497,
8.20004162728593));
#212974=CARTESIAN_POINT('Ctrl Pts',(-52.268799274971,-31.6610580155962,
8.20008828201785));
#212975=CARTESIAN_POINT('Ctrl Pts',(-52.2856734669463,-31.6522313065866,
8.20013483239488));
#212976=CARTESIAN_POINT('Ctrl Pts',(-52.2982290219907,-31.6456636302799,
8.20016946906501));
#212977=CARTESIAN_POINT('Ctrl Pts',(-52.3107278111379,-31.6384470289711,
8.20020404796031));
#212978=CARTESIAN_POINT('Ctrl Pts',(-52.3231243474845,-31.6305266340943,
8.20023172667472));
#212979=CARTESIAN_POINT('Ctrl Pts',(-52.3376528540822,-31.6212440808062,
8.20026416560555));
#212980=CARTESIAN_POINT('Ctrl Pts',(-52.3520373327059,-31.6109963826538,
8.20028725267056));
#212981=CARTESIAN_POINT('Ctrl Pts',(-52.3661511846334,-31.5997122196363,
8.20029923167982));
#212982=CARTESIAN_POINT('Ctrl Pts',(-52.3732081105972,-31.5940701381276,
8.20030522118445));
#212983=CARTESIAN_POINT('Ctrl Pts',(-52.3801966400448,-31.5881692141722,
8.20030859921624));
#212984=CARTESIAN_POINT('Ctrl Pts',(-52.3870966808428,-31.5820028612241,
8.20031036044594));
#212985=CARTESIAN_POINT('Ctrl Pts',(-52.3901546792862,-31.5792700226412,
8.20031114099751));
#212986=CARTESIAN_POINT('Ctrl Pts',(-52.3934773441356,-31.5762272976138,
8.20031162276598));
#212987=CARTESIAN_POINT('Ctrl Pts',(-52.3966814662028,-31.5732103466321,
8.20031195242925));
#212988=CARTESIAN_POINT('Ctrl Pts',(-52.4000636192765,-31.5700257644527,
8.20031230040964));
#212989=CARTESIAN_POINT('Ctrl Pts',(-52.4033135121619,-31.5668700930139,
8.20031247891236));
#212990=CARTESIAN_POINT('Ctrl Pts',(-52.4060230653177,-31.564182640215,
8.20031266044861));
#212991=CARTESIAN_POINT('Ctrl Pts',(-52.4065385763076,-31.563671333969,
8.20031269498712));
#212992=CARTESIAN_POINT('Ctrl Pts',(-52.4070346400875,-31.5631770837788,
8.20031272963544));
#212993=CARTESIAN_POINT('Ctrl Pts',(-52.4075085851856,-31.562703045389,
8.20031276558163));
#212994=CARTESIAN_POINT('Ctrl Pts',(-52.4200070442074,-31.5502021261627,
8.20031371352247));
#212995=CARTESIAN_POINT('Ctrl Pts',(-52.4323242830915,-31.5365570042259,
8.20033402449477));
#212996=CARTESIAN_POINT('Ctrl Pts',(-52.4442209745836,-31.5216991915316,
8.20035077098609));
#212997=CARTESIAN_POINT('Ctrl Pts',(-52.4525986683773,-31.5112362653241,
8.20036256392671));
#212998=CARTESIAN_POINT('Ctrl Pts',(-52.4607670102757,-31.5001725024777,
8.20037258923121));
#212999=CARTESIAN_POINT('Ctrl Pts',(-52.4686316571101,-31.4884953440608,
8.2003728402322));
#213000=CARTESIAN_POINT('Ctrl Pts',(-52.4781480517161,-31.4743657270912,
8.20037314394887));
#213001=CARTESIAN_POINT('Ctrl Pts',(-52.4872174008212,-31.4593396204194,
8.2003620893315));
#213002=CARTESIAN_POINT('Ctrl Pts',(-52.4956492666322,-31.4434398892276,
8.2003468836332));
#213003=CARTESIAN_POINT('Ctrl Pts',(-52.4998651995377,-31.4354900236317,
8.20033928078405));
#213004=CARTESIAN_POINT('Ctrl Pts',(-52.5039214993982,-31.4273224602748,
8.2003308927197));
#213005=CARTESIAN_POINT('Ctrl Pts',(-52.5077933466314,-31.4189446721031,
8.20032420587123));
#213006=CARTESIAN_POINT('Ctrl Pts',(-52.5097292702481,-31.4147557780171,
8.20032086244699));
#213007=CARTESIAN_POINT('Ctrl Pts',(-52.5116190947038,-31.4105143339796,
8.20031794432683));
#213008=CARTESIAN_POINT('Ctrl Pts',(-52.5134596730498,-31.4062216520683,
8.20031589002907));
#213009=CARTESIAN_POINT('Ctrl Pts',(-52.5145264486535,-31.4037336686868,
8.20031469938443));
#213010=CARTESIAN_POINT('Ctrl Pts',(-52.5157677302409,-31.40077045677,8.20031380893937));
#213011=CARTESIAN_POINT('Ctrl Pts',(-52.5168466541815,-31.3981269959503,
8.20031328827656));
#213012=CARTESIAN_POINT('Ctrl Pts',(-52.5176292689143,-31.3962095193745,
8.20031291060547));
#213013=CARTESIAN_POINT('Ctrl Pts',(-52.5183280601697,-31.3944609795188,
8.20031272749745));
#213014=CARTESIAN_POINT('Ctrl Pts',(-52.5188306018195,-31.3931912616352,
8.20031276550913));
#213015=CARTESIAN_POINT('Ctrl Pts',(-52.5242829151894,-31.379415488432,
8.20031317791593));
#213016=CARTESIAN_POINT('Ctrl Pts',(-52.5294724494327,-31.3645148718817,
8.20031335518235));
#213017=CARTESIAN_POINT('Ctrl Pts',(-52.5341129657206,-31.3485225363838,
8.20031338150076));
#213018=CARTESIAN_POINT('Ctrl Pts',(-52.5386186576028,-31.3329948382226,
8.20031340705453));
#213019=CARTESIAN_POINT('Ctrl Pts',(-52.5426060003551,-31.3164374573002,
8.20031329030408));
#213020=CARTESIAN_POINT('Ctrl Pts',(-52.5458007411993,-31.2989270396247,
8.20031310831464));
#213021=CARTESIAN_POINT('Ctrl Pts',(-52.5488753268016,-31.2820751944517,
8.20031293316987));
#213022=CARTESIAN_POINT('Ctrl Pts',(-52.5512150434063,-31.2643405134215,
8.20031269760116));
#213023=CARTESIAN_POINT('Ctrl Pts',(-52.5525750278502,-31.2458391152079,
8.20031247030132));
#213024=CARTESIAN_POINT('Ctrl Pts',(-52.5534518044097,-31.2339113373989,
8.20031232376202));
#213025=CARTESIAN_POINT('Ctrl Pts',(-52.553921383408,-31.2216658710811,
8.20031218065954));
#213026=CARTESIAN_POINT('Ctrl Pts',(-52.5539204007244,-31.2091452089613,
8.2003120594006));
#213027=CARTESIAN_POINT('Ctrl Pts',(-52.5539204008688,-31.20914481285,8.20031205939222));
#213028=CARTESIAN_POINT('Ctrl Pts',(-52.5539204056635,-31.2091450286825,
8.18103217949511));
#213029=CARTESIAN_POINT('Ctrl Pts',(-52.5528034805286,-31.2091238878263,
8.16239740719888));
#213030=CARTESIAN_POINT('Ctrl Pts',(-52.550803444879,-31.2091043146838,
8.14456933583478));
#213031=CARTESIAN_POINT('Ctrl Pts',(-52.5490180600612,-31.2090868421995,
8.12865463553945));
#213032=CARTESIAN_POINT('Ctrl Pts',(-52.546529736764,-31.2090706189196,
8.11338196559518));
#213033=CARTESIAN_POINT('Ctrl Pts',(-52.5435140148109,-31.2090719513558,
8.09883244205906));
#213034=CARTESIAN_POINT('Ctrl Pts',(-52.5403170077869,-31.2090733638892,
8.08340829830069));
#213035=CARTESIAN_POINT('Ctrl Pts',(-52.5365276011426,-31.2090886937527,
8.06879280849954));
#213036=CARTESIAN_POINT('Ctrl Pts',(-52.5323470616768,-31.2091074258442,
8.05502626028306));
#213037=CARTESIAN_POINT('Ctrl Pts',(-52.5302567919439,-31.2091167918899,
8.04814298617482));
#213038=CARTESIAN_POINT('Ctrl Pts',(-52.5280685487737,-31.2091267396599,
8.04147121992603));
#213039=CARTESIAN_POINT('Ctrl Pts',(-52.5258059222784,-31.2091345327499,
8.03501204461446));
#213040=CARTESIAN_POINT('Ctrl Pts',(-52.5246746090308,-31.2091384292949,
8.03178245695865));
#213041=CARTESIAN_POINT('Ctrl Pts',(-52.5235246945816,-31.2091417871701,
8.02860601897689));
#213042=CARTESIAN_POINT('Ctrl Pts',(-52.5223589796851,-31.2091441719523,
8.02548259632997));
#213043=CARTESIAN_POINT('Ctrl Pts',(-52.5216517734596,-31.2091456187322,
8.02358770423633));
#213044=CARTESIAN_POINT('Ctrl Pts',(-52.5211308355842,-31.2091467099671,
8.02221645464417));
#213045=CARTESIAN_POINT('Ctrl Pts',(-52.5204492063122,-31.2091473444623,
8.02044844870335));
#213046=CARTESIAN_POINT('Ctrl Pts',(-52.5200072801522,-31.2091477558297,
8.01930218326482));
#213047=CARTESIAN_POINT('Ctrl Pts',(-52.5194973569708,-31.2091479752455,
8.01798929706094));
#213048=CARTESIAN_POINT('Ctrl Pts',(-52.5188140127201,-31.2091479759851,
8.01626321940317));
#213049=CARTESIAN_POINT('Ctrl Pts',(-52.5111653905557,-31.2091479842625,
7.99694335856023));
#213050=CARTESIAN_POINT('Ctrl Pts',(-52.5025059394355,-31.2091306298688,
7.97859429410825));
#213051=CARTESIAN_POINT('Ctrl Pts',(-52.4930935981245,-31.2091155987902,
7.9612995910146));
#213052=CARTESIAN_POINT('Ctrl Pts',(-52.4854022900766,-31.2091033161229,
7.94716719985978));
#213053=CARTESIAN_POINT('Ctrl Pts',(-52.4772085504192,-31.2090925847942,
7.93373770843763));
#213054=CARTESIAN_POINT('Ctrl Pts',(-52.4686517984006,-31.2090941464044,
7.92103095755926));
#213055=CARTESIAN_POINT('Ctrl Pts',(-52.4591377024063,-31.2090958827301,
7.90690255377139));
#213056=CARTESIAN_POINT('Ctrl Pts',(-52.4491736159154,-31.209108499207,
7.89366424699199));
#213057=CARTESIAN_POINT('Ctrl Pts',(-52.4389271426329,-31.2091237564028,
7.88129813079469));
#213058=CARTESIAN_POINT('Ctrl Pts',(-52.4338039059916,-31.2091313850008,
7.87511507269604));
#213059=CARTESIAN_POINT('Ctrl Pts',(-52.4286096930095,-31.2091394592126,
7.86914949277983));
#213060=CARTESIAN_POINT('Ctrl Pts',(-52.4233629146207,-31.209145791537,
7.86339617573278));
#213061=CARTESIAN_POINT('Ctrl Pts',(-52.4207395254263,-31.2091489576991,
7.86051951720926));
#213062=CARTESIAN_POINT('Ctrl Pts',(-52.4184210178479,-31.2091516819449,
7.85803679981626));
#213063=CARTESIAN_POINT('Ctrl Pts',(-52.415937117777,-31.2091536172258,
7.85542949570269));
#213064=CARTESIAN_POINT('Ctrl Pts',(-52.4137019671843,-31.2091553586985,
7.85308329933069));
#213065=CARTESIAN_POINT('Ctrl Pts',(-52.4113326805372,-31.2091564613318,
7.85063619082705));
#213066=CARTESIAN_POINT('Ctrl Pts',(-52.408454246886,-31.2091566747879,
7.84774172575242));
#213067=CARTESIAN_POINT('Ctrl Pts',(-52.4081339065603,-31.2091566985434,
7.84741960129271));
#213068=CARTESIAN_POINT('Ctrl Pts',(-52.4078072226926,-31.209156711289,
7.84709197476941));
#213069=CARTESIAN_POINT('Ctrl Pts',(-52.407473648014,-31.209156712682,7.84675840036255));
#213070=CARTESIAN_POINT('Ctrl Pts',(-52.3924388811989,-31.2091567754687,
7.83172364579407));
#213071=CARTESIAN_POINT('Ctrl Pts',(-52.3768601605224,-31.2091711298774,
7.81805986111868));
#213072=CARTESIAN_POINT('Ctrl Pts',(-52.3609423823187,-31.2091939584629,
7.80567602040922));
#213073=CARTESIAN_POINT('Ctrl Pts',(-52.3444665419688,-31.2092175873968,
7.79285801403704));
#213074=CARTESIAN_POINT('Ctrl Pts',(-52.3276272155166,-31.2092502951351,
7.78141041727916));
#213075=CARTESIAN_POINT('Ctrl Pts',(-52.3105950513602,-31.2092856351079,
7.77122205004444));
#213076=CARTESIAN_POINT('Ctrl Pts',(-52.2926573780248,-31.2093228539182,
7.76049202175209));
#213077=CARTESIAN_POINT('Ctrl Pts',(-52.2745055499217,-31.2093629923075,
7.75115784722706));
#213078=CARTESIAN_POINT('Ctrl Pts',(-52.2562809874625,-31.2093985244306,
7.7430918554996));
#213079=CARTESIAN_POINT('Ctrl Pts',(-52.2492655074176,-31.2094122023941,
7.73998688087357));
#213080=CARTESIAN_POINT('Ctrl Pts',(-52.2422386873771,-31.2094251978279,
7.73706991871547));
#213081=CARTESIAN_POINT('Ctrl Pts',(-52.2352066336113,-31.2094370815906,
7.73433413483311));
#213082=CARTESIAN_POINT('Ctrl Pts',(-52.2183911947014,-31.2094654987064,
7.72779217592935));
#213083=CARTESIAN_POINT('Ctrl Pts',(-52.2015237668179,-31.2094752843505,
7.72227327070099));
#213084=CARTESIAN_POINT('Ctrl Pts',(-52.1845917339025,-31.2094648893484,
7.71768888375748));
#213085=CARTESIAN_POINT('Ctrl Pts',(-52.1716162950633,-31.2094569233991,
7.71417575378082));
#213086=CARTESIAN_POINT('Ctrl Pts',(-52.1586019908607,-31.2094371063596,
7.71121224718178));
#213087=CARTESIAN_POINT('Ctrl Pts',(-52.1455328848645,-31.2094047418642,
7.7087764256141));
#213088=CARTESIAN_POINT('Ctrl Pts',(-52.1304712008905,-31.209367442924,
7.70596922712019));
#213089=CARTESIAN_POINT('Ctrl Pts',(-52.115333049066,-31.2093158422605,
7.70386109527937));
#213090=CARTESIAN_POINT('Ctrl Pts',(-52.1000704847318,-31.2092695313236,
7.70244631923323));
#213091=CARTESIAN_POINT('Ctrl Pts',(-52.0924392025646,-31.2092463758551,
7.70173893121016));
#213092=CARTESIAN_POINT('Ctrl Pts',(-52.0847766075032,-31.2092248100908,
7.70120541121511));
#213093=CARTESIAN_POINT('Ctrl Pts',(-52.0770760251852,-31.2092090374283,
7.70084840467793));
#213094=CARTESIAN_POINT('Ctrl Pts',(-52.0732257340262,-31.2092011510971,
7.70066990140933));
#213095=CARTESIAN_POINT('Ctrl Pts',(-52.0693659446387,-31.2091947130417,
7.70053556300895));
#213096=CARTESIAN_POINT('Ctrl Pts',(-52.0654958279675,-31.2091903904123,
7.7004459424956));
#213097=CARTESIAN_POINT('Ctrl Pts',(-52.0635607696318,-31.2091882290975,
7.70040113223892));
#213098=CARTESIAN_POINT('Ctrl Pts',(-52.0616231293327,-31.2091865966395,
7.70036750379402));
#213099=CARTESIAN_POINT('Ctrl Pts',(-52.0596828059966,-31.2091855811356,
7.70034514045247));
#213100=CARTESIAN_POINT('Ctrl Pts',(-52.0584069345329,-31.2091849133848,
7.70033043530062));
#213101=CARTESIAN_POINT('Ctrl Pts',(-52.0563654041625,-31.2091846374764,
7.70031631680854));
#213102=CARTESIAN_POINT('Ctrl Pts',(-52.0551023594778,-31.2091845432065,
7.70031333106749));
#213103=CARTESIAN_POINT('Ctrl Pts',(-52.0544445875709,-31.2091844941123,
7.70031177614501));
#213104=CARTESIAN_POINT('Ctrl Pts',(-52.0539979592469,-31.2091844942807,
7.70031193975286));
#213105=CARTESIAN_POINT('Ctrl Pts',(-52.0539805772046,-31.2091845140213,
7.70031193766089));
#213106=CARTESIAN_POINT('Origin',(-51.1786383824381,-29.3863014621402,9.70031194409465));
#213107=CARTESIAN_POINT('',(-51.3555941320711,-29.209291091056,9.70031194406467));
#213108=CARTESIAN_POINT('',(-51.3548316792232,-24.2092916824049,9.70031194416087));
#213109=CARTESIAN_POINT('',(-51.3552129056053,-26.7092911683937,9.70031194412243));
#213110=CARTESIAN_POINT('',(-52.5533515269371,-24.2091089194952,9.70031194405756));
#213111=CARTESIAN_POINT('',(-51.9540081701573,-24.2092010123065,9.70031194408286));
#213112=CARTESIAN_POINT('',(-52.5537634231171,-29.2091086852142,9.70031194403759));
#213113=CARTESIAN_POINT('',(-52.5533709858513,-24.2091112622953,9.70031194409941));
#213114=CARTESIAN_POINT('',(-51.9547706229893,-29.2091998879374,9.70031194404555));
#213115=CARTESIAN_POINT('Origin',(24.3420415398416,-35.5533608907169,20.7202959431248));
#213116=CARTESIAN_POINT('',(25.3119116630004,-32.7231459086178,21.7002267472915));
#213117=CARTESIAN_POINT('',(25.1200487549152,-33.7108888047723,20.710295942981));
#213118=CARTESIAN_POINT('Ctrl Pts',(25.3119116630004,-32.723145908618,21.7002267472916));
#213119=CARTESIAN_POINT('Ctrl Pts',(25.3066495632363,-32.7534695158249,
21.6998713753106));
#213120=CARTESIAN_POINT('Ctrl Pts',(25.301131019407,-32.7846976952424,21.6981361351749));
#213121=CARTESIAN_POINT('Ctrl Pts',(25.295375492958,-32.8166723343192,21.6947669370535));
#213122=CARTESIAN_POINT('Ctrl Pts',(25.2900575557926,-32.8462159604325,
21.6916538970795));
#213123=CARTESIAN_POINT('Ctrl Pts',(25.2845373770765,-32.8763965702151,
21.6871455092688));
#213124=CARTESIAN_POINT('Ctrl Pts',(25.2788465928531,-32.9070535534024,
21.6810456528124));
#213125=CARTESIAN_POINT('Ctrl Pts',(25.2729216740288,-32.9389718496605,
21.6746948313921));
#213126=CARTESIAN_POINT('Ctrl Pts',(25.2668120612277,-32.9714032695607,
21.6666180076126));
#213127=CARTESIAN_POINT('Ctrl Pts',(25.2605794975024,-33.0040994410874,
21.6566183302026));
#213128=CARTESIAN_POINT('Ctrl Pts',(25.2574632156397,-33.0204475268506,
21.6516184914977));
#213129=CARTESIAN_POINT('Ctrl Pts',(25.2543166105318,-33.0368608439852,
21.6461384276115));
#213130=CARTESIAN_POINT('Ctrl Pts',(25.2511499800016,-33.0533027322409,
21.6401574145227));
#213131=CARTESIAN_POINT('Ctrl Pts',(25.2495666647366,-33.0615236763688,
21.6371669079782));
#213132=CARTESIAN_POINT('Ctrl Pts',(25.247978337865,-33.0697517759853,21.6340511834452));
#213133=CARTESIAN_POINT('Ctrl Pts',(25.2463864897606,-33.0779820362295,
21.6308080007126));
#213134=CARTESIAN_POINT('Ctrl Pts',(25.2455905657084,-33.0820971663517,
21.6291864093463));
#213135=CARTESIAN_POINT('Ctrl Pts',(25.2447937609361,-33.0862128376306,
21.6275329553374));
#213136=CARTESIAN_POINT('Ctrl Pts',(25.2439962663797,-33.0903284183332,
21.6258473761181));
#213137=CARTESIAN_POINT('Ctrl Pts',(25.2435975191015,-33.0923862086846,
21.6250045865083));
#213138=CARTESIAN_POINT('Ctrl Pts',(25.2431985993498,-33.0944439764588,
21.6241537657121));
#213139=CARTESIAN_POINT('Ctrl Pts',(25.2427995316888,-33.0965016413542,
21.6232948824287));
#213140=CARTESIAN_POINT('Ctrl Pts',(25.2424933385961,-33.0980804282105,
21.6226358860869));
#213141=CARTESIAN_POINT('Ctrl Pts',(25.2419964602044,-33.100640915674,21.6215572096358));
#213142=CARTESIAN_POINT('Ctrl Pts',(25.2417477011054,-33.1019229303002,
21.6210131943432));
#213143=CARTESIAN_POINT('Ctrl Pts',(25.2416722474309,-33.1023117913095,
21.6208481834835));
#213144=CARTESIAN_POINT('Ctrl Pts',(25.2416195848216,-33.1025831852288,
21.6207327446554));
#213145=CARTESIAN_POINT('Ctrl Pts',(25.2416019096897,-33.1026742468692,
21.6206940145602));
#213146=CARTESIAN_POINT('Ctrl Pts',(25.240973047027,-33.1059141245585,21.6193160383818));
#213147=CARTESIAN_POINT('Ctrl Pts',(25.2400734576086,-33.1106707108938,
21.6172810601009));
#213148=CARTESIAN_POINT('Ctrl Pts',(25.23889384899,-33.1169303918793,21.6145090375578));
#213149=CARTESIAN_POINT('Ctrl Pts',(25.2377258172231,-33.123128639439,21.6117642200499));
#213150=CARTESIAN_POINT('Ctrl Pts',(25.2362830922758,-33.1308009212061,
21.6082966738431));
#213151=CARTESIAN_POINT('Ctrl Pts',(25.2345630978722,-33.1399107333521,
21.603984414181));
#213152=CARTESIAN_POINT('Ctrl Pts',(25.2328760870501,-33.1488458506097,
21.5997548488389));
#213153=CARTESIAN_POINT('Ctrl Pts',(25.2309221634113,-33.1591642441284,
21.5947124216178));
#213154=CARTESIAN_POINT('Ctrl Pts',(25.2287074676054,-33.1708042110179,
21.5887016513568));
#213155=CARTESIAN_POINT('Ctrl Pts',(25.2266477528943,-33.1816296304613,
21.5831115057945));
#213156=CARTESIAN_POINT('Ctrl Pts',(25.2243624014541,-33.1935982221276,
21.576683260098));
#213157=CARTESIAN_POINT('Ctrl Pts',(25.2218655457329,-33.2066338236544,
21.5692626357399));
#213158=CARTESIAN_POINT('Ctrl Pts',(25.2191947573611,-33.2205774939602,
21.5613250856928));
#213159=CARTESIAN_POINT('Ctrl Pts',(25.216276632767,-33.2357471926703,21.5522487251723));
#213160=CARTESIAN_POINT('Ctrl Pts',(25.2131376716775,-33.2520000899787,
21.541816320935));
#213161=CARTESIAN_POINT('Ctrl Pts',(25.2099987105879,-33.2682529872871,
21.5313839166977));
#213162=CARTESIAN_POINT('Ctrl Pts',(25.2066385655911,-33.2855897505228,
21.5195948468095));
#213163=CARTESIAN_POINT('Ctrl Pts',(25.2031044018536,-33.3038166171227,
21.5062078404493));
#213164=CARTESIAN_POINT('Ctrl Pts',(25.1997825794835,-33.320948368141,21.4936251588026));
#213165=CARTESIAN_POINT('Ctrl Pts',(25.1963070442979,-33.3388643606077,
21.4796308201169));
#213166=CARTESIAN_POINT('Ctrl Pts',(25.1927409447299,-33.3573398651243,
21.464029060576));
#213167=CARTESIAN_POINT('Ctrl Pts',(25.1925129883932,-33.3585208776697,
21.4630317468772));
#213168=CARTESIAN_POINT('Ctrl Pts',(25.1922846692565,-33.3597041601986,
21.4620278653311));
#213169=CARTESIAN_POINT('Ctrl Pts',(25.1920560068457,-33.3608896472525,
21.4610173651544));
#213170=CARTESIAN_POINT('Ctrl Pts',(25.1901531030209,-33.3707551421584,
21.4526080920938));
#213171=CARTESIAN_POINT('Ctrl Pts',(25.1882263579652,-33.3807733639939,
21.4437405930147));
#213172=CARTESIAN_POINT('Ctrl Pts',(25.186288693981,-33.3909026127085,21.4343878594455));
#213173=CARTESIAN_POINT('Ctrl Pts',(25.1853198619889,-33.3959672370657,
21.4297114926609));
#213174=CARTESIAN_POINT('Ctrl Pts',(25.1843483076423,-33.4010595996482,
21.4249137886955));
#213175=CARTESIAN_POINT('Ctrl Pts',(25.1833759069332,-33.4061739251326,
21.4199917133014));
#213176=CARTESIAN_POINT('Ctrl Pts',(25.1828897065787,-33.4087310878748,
21.4175306756044));
#213177=CARTESIAN_POINT('Ctrl Pts',(25.1824032948814,-33.4112937407018,
21.4150385437467));
#213178=CARTESIAN_POINT('Ctrl Pts',(25.1819169166596,-33.4138611408134,
21.4125149496382));
#213179=CARTESIAN_POINT('Ctrl Pts',(25.181544519404,-33.4158268800523,21.4105827506252));
#213180=CARTESIAN_POINT('Ctrl Pts',(25.1810718381315,-33.4183252721651,
21.4081043150632));
#213181=CARTESIAN_POINT('Ctrl Pts',(25.180729606332,-33.4201382315425,21.4062911024874));
#213182=CARTESIAN_POINT('Ctrl Pts',(25.1806248582153,-33.420693130534,21.4057361259985));
#213183=CARTESIAN_POINT('Ctrl Pts',(25.1805322303563,-33.4211841072852,
21.4052437766262));
#213184=CARTESIAN_POINT('Ctrl Pts',(25.1804581324857,-33.4215768291983,
21.4048494173534));
#213185=CARTESIAN_POINT('Ctrl Pts',(25.1766609256945,-33.4417021890998,
21.3846401495921));
#213186=CARTESIAN_POINT('Ctrl Pts',(25.1731215635926,-33.4600471270293,
21.3644689112458));
#213187=CARTESIAN_POINT('Ctrl Pts',(25.1698242996298,-33.4767672293989,
21.3446287603986));
#213188=CARTESIAN_POINT('Ctrl Pts',(25.1663953006626,-33.4941553470634,
21.3239959395111));
#213189=CARTESIAN_POINT('Ctrl Pts',(25.1632278020877,-33.5097869363827,
21.303721348907));
#213190=CARTESIAN_POINT('Ctrl Pts',(25.1602897308664,-33.5238536711042,
21.2840819972488));
#213191=CARTESIAN_POINT('Ctrl Pts',(25.1585249586113,-33.5323029499974,
21.2722854884834));
#213192=CARTESIAN_POINT('Ctrl Pts',(25.1568427114906,-33.5401879085708,
21.2607171417022));
#213193=CARTESIAN_POINT('Ctrl Pts',(25.1552344684295,-33.5475511416216,
21.2494282408962));
#213194=CARTESIAN_POINT('Ctrl Pts',(25.1539341447782,-33.5535045862955,
21.2403007494923));
#213195=CARTESIAN_POINT('Ctrl Pts',(25.1527037773373,-33.5590176155725,
21.231516042299));
#213196=CARTESIAN_POINT('Ctrl Pts',(25.1514910771604,-33.5643288991974,
21.2227518632354));
#213197=CARTESIAN_POINT('Ctrl Pts',(25.1502762782923,-33.5696493744961,
21.213972516939));
#213198=CARTESIAN_POINT('Ctrl Pts',(25.1490791886868,-33.5747673888223,
21.2052134494079));
#213199=CARTESIAN_POINT('Ctrl Pts',(25.1478627920346,-33.5798825806842,
21.1961233858373));
#213200=CARTESIAN_POINT('Ctrl Pts',(25.1470902565331,-33.5831312473944,
21.1903502716094));
#213201=CARTESIAN_POINT('Ctrl Pts',(25.1463102292729,-33.5863780121059,
21.1844431395716));
#213202=CARTESIAN_POINT('Ctrl Pts',(25.1455167623882,-33.5896650407611,
21.178306800671));
#213203=CARTESIAN_POINT('Ctrl Pts',(25.1428755961403,-33.6006063784631,
21.1578811326262));
#213204=CARTESIAN_POINT('Ctrl Pts',(25.1401633174437,-33.6115662556135,
21.1356797863105));
#213205=CARTESIAN_POINT('Ctrl Pts',(25.1375267214986,-33.6221946028958,
21.1117006326646));
#213206=CARTESIAN_POINT('Ctrl Pts',(25.1368789936587,-33.6248056500831,
21.1058097166059));
#213207=CARTESIAN_POINT('Ctrl Pts',(25.1362358922446,-33.6273965659354,
21.0998117083324));
#213208=CARTESIAN_POINT('Ctrl Pts',(25.1355997010132,-33.6299619382662,
21.0937070028307));
#213209=CARTESIAN_POINT('Ctrl Pts',(25.1340982186547,-33.6360165034777,
21.0792992160491));
#213210=CARTESIAN_POINT('Ctrl Pts',(25.1326252107496,-33.6419636982112,
21.0642020432209));
#213211=CARTESIAN_POINT('Ctrl Pts',(25.131238522067,-33.6476416503104,21.0486685774421));
#213212=CARTESIAN_POINT('Ctrl Pts',(25.1298844107045,-33.6531862109244,
21.0335000376142));
#213213=CARTESIAN_POINT('Ctrl Pts',(25.1286127306859,-33.6584737794553,
21.0179158002717));
#213214=CARTESIAN_POINT('Ctrl Pts',(25.1274600983985,-33.6633958063374,
21.0021729385145));
#213215=CARTESIAN_POINT('Ctrl Pts',(25.1263070472455,-33.6683196218801,
20.9864243558142));
#213216=CARTESIAN_POINT('Ctrl Pts',(25.1252732077095,-33.6728774789927,
20.9705174257222));
#213217=CARTESIAN_POINT('Ctrl Pts',(25.1243761960037,-33.6770066698892,
20.954725791263));
#213218=CARTESIAN_POINT('Ctrl Pts',(25.1234592721358,-33.6812275219292,
20.9385836088855));
#213219=CARTESIAN_POINT('Ctrl Pts',(25.1226853452097,-33.6850004336525,
20.9225623475045));
#213220=CARTESIAN_POINT('Ctrl Pts',(25.1220523997809,-33.6883081746716,
20.9069648817867));
#213221=CARTESIAN_POINT('Ctrl Pts',(25.1218337534062,-33.6894508096439,
20.9015768511926));
#213222=CARTESIAN_POINT('Ctrl Pts',(25.1216317507445,-33.6905383623715,
20.8962394515982));
#213223=CARTESIAN_POINT('Ctrl Pts',(25.1214457583184,-33.6915714267167,
20.8909652996876));
#213224=CARTESIAN_POINT('Ctrl Pts',(25.1204703402824,-33.6969892257936,
20.8633055556588));
#213225=CARTESIAN_POINT('Ctrl Pts',(25.1199019912127,-33.7010746034126,
20.8365512432132));
#213226=CARTESIAN_POINT('Ctrl Pts',(25.1196409904543,-33.7040719837634,
20.8107934797967));
#213227=CARTESIAN_POINT('Ctrl Pts',(25.1193694833202,-33.7071900212508,
20.7839988583182));
#213228=CARTESIAN_POINT('Ctrl Pts',(25.1194303649074,-33.7091311229047,
20.7582821755884));
#213229=CARTESIAN_POINT('Ctrl Pts',(25.1197200243378,-33.7101449822961,
20.7336965037257));
#213230=CARTESIAN_POINT('Ctrl Pts',(25.1198133054785,-33.7104714828363,
20.7257790003588));
#213231=CARTESIAN_POINT('Ctrl Pts',(25.1199303897328,-33.710701605103,20.7179784504188));
#213232=CARTESIAN_POINT('Ctrl Pts',(25.1200680445902,-33.710843061135,20.7102957170061));
#213233=CARTESIAN_POINT('',(26.0082458704084,-34.4471226093566,20.7202959433408));
#213234=CARTESIAN_POINT('Origin',(24.3420415400716,-35.5533608869356,20.7202959432284));
#213235=CARTESIAN_POINT('',(26.8246860006565,-33.9050658684434,21.7002959437305));
#213236=CARTESIAN_POINT('Origin',(26.8246860015068,-33.9050658690596,20.7202959440578));
#213237=CARTESIAN_POINT('',(26.2461719981621,-33.2617911788731,21.7002958603251));
#213238=CARTESIAN_POINT('Ctrl Pts',(26.2461719981517,-33.2617911788853,
21.7002958603967));
#213239=CARTESIAN_POINT('Ctrl Pts',(26.4704657659036,-33.4479145142535,
21.7002959440291));
#213240=CARTESIAN_POINT('Ctrl Pts',(26.6633037665839,-33.6623394105797,
21.7002959440286));
#213241=CARTESIAN_POINT('Ctrl Pts',(26.8246860004203,-33.9050658680875,
21.700295943717));
#213242=CARTESIAN_POINT('Ctrl Pts',(25.3119115196395,-32.7231462842349,
21.7002609211945));
#213243=CARTESIAN_POINT('Ctrl Pts',(25.6697080091994,-32.8633308825258,
21.7002959440309));
#213244=CARTESIAN_POINT('Ctrl Pts',(25.9811281995697,-33.0428790929443,
21.7002959440302));
#213245=CARTESIAN_POINT('Ctrl Pts',(26.2461719981517,-33.2617911788853,
21.7002958603967));
#213246=CARTESIAN_POINT('Origin',(-35.6225556854945,41.0856113726028,20.7202959426321));
#213247=CARTESIAN_POINT('',(-36.5165519771445,38.5010904287439,21.6691179647126));
#213248=CARTESIAN_POINT('Origin',(-36.5967169523325,38.2693354935627,20.7202959441141));
#213249=CARTESIAN_POINT('',(-37.6149694981731,38.8696043324805,21.7002959432829));
#213250=CARTESIAN_POINT('Origin',(-37.6149694991508,38.8696043342308,20.7202959441972));
#213251=CARTESIAN_POINT('',(-37.14424578749,38.5234132462008,21.7002959410637));
#213252=CARTESIAN_POINT('Origin',(-35.6225556586804,41.0856114052707,21.7002959426396));
#213253=CARTESIAN_POINT('',(-36.9312069470159,38.4083152144525,21.7000550984883));
#213254=CARTESIAN_POINT('Origin',(-35.6205748171757,41.0890518052412,21.7002959197291));
#213255=CARTESIAN_POINT('Ctrl Pts',(-36.5167348480306,38.500561754494,21.6669535324404));
#213256=CARTESIAN_POINT('Ctrl Pts',(-36.6660868818341,38.4667916332222,
21.6867421296201));
#213257=CARTESIAN_POINT('Ctrl Pts',(-36.8050562015949,38.4362613142514,
21.6975101332879));
#213258=CARTESIAN_POINT('Ctrl Pts',(-36.931204576531,38.4083198039984,21.7000550509789));
#213259=CARTESIAN_POINT('Origin',(-34.6418564235,43.9207884315587,20.7202959420071));
#213260=CARTESIAN_POINT('',(-34.643359493145,38.9207886576816,20.7202939602716));
#213261=CARTESIAN_POINT('Ctrl Pts',(-36.5165519771445,38.5010904287439,
21.6691179647126));
#213262=CARTESIAN_POINT('Ctrl Pts',(-36.4470070129202,38.5168644595526,
21.65938929115));
#213263=CARTESIAN_POINT('Ctrl Pts',(-36.3777964392041,38.5326862504267,
21.647533809582));
#213264=CARTESIAN_POINT('Ctrl Pts',(-36.3089602374967,38.548391767904,21.633780622111));
#213265=CARTESIAN_POINT('Ctrl Pts',(-36.3004232169878,38.5503395558627,
21.632074960837));
#213266=CARTESIAN_POINT('Ctrl Pts',(-36.291891903532,38.5522855950578,21.6303401227735));
#213267=CARTESIAN_POINT('Ctrl Pts',(-36.2833663307781,38.5542296065267,
21.6285765536586));
#213268=CARTESIAN_POINT('Ctrl Pts',(-36.2447315966502,38.5630391455933,
21.6205847124255));
#213269=CARTESIAN_POINT('Ctrl Pts',(-36.2062204029723,38.5717841443579,
21.6120113854244));
#213270=CARTESIAN_POINT('Ctrl Pts',(-36.1678377616237,38.5804104007428,
21.6029208968853));
#213271=CARTESIAN_POINT('Ctrl Pts',(-36.1486464409494,38.5847235289352,
21.5983756526157));
#213272=CARTESIAN_POINT('Ctrl Pts',(-36.1294872358563,38.5890070511294,
21.5937012849339));
#213273=CARTESIAN_POINT('Ctrl Pts',(-36.110359945797,38.5932551964716,21.5889064216572));
#213274=CARTESIAN_POINT('Ctrl Pts',(-36.1007963007674,38.5953792691427,
21.5865089900189));
#213275=CARTESIAN_POINT('Ctrl Pts',(-36.0912406333025,38.5974945016217,
21.5840814439092));
#213276=CARTESIAN_POINT('Ctrl Pts',(-36.0816928939893,38.599600224464,21.5816249009277));
#213277=CARTESIAN_POINT('Ctrl Pts',(-36.0769190243327,38.6006530858852,
21.580396629437));
#213278=CARTESIAN_POINT('Ctrl Pts',(-36.0721471366351,38.6017035701915,
21.5791611092784));
#213279=CARTESIAN_POINT('Ctrl Pts',(-36.0673772219238,38.6027515976486,
21.5779184819125));
#213280=CARTESIAN_POINT('Ctrl Pts',(-36.0626073072124,38.6037996251056,
21.5766758545465));
#213281=CARTESIAN_POINT('Ctrl Pts',(-36.0565658478306,38.6051239053074,
21.5750903174637));
#213282=CARTESIAN_POINT('Ctrl Pts',(-36.0530733867939,38.6058882316274,
21.5741694212823));
#213283=CARTESIAN_POINT('Ctrl Pts',(-36.0057068974131,38.6162544044033,
21.5616797703642));
#213284=CARTESIAN_POINT('Ctrl Pts',(-35.9558202942057,38.6272120824416,
21.5476538503717));
#213285=CARTESIAN_POINT('Ctrl Pts',(-35.9035862695129,38.6387443026036,
21.5318462296556));
#213286=CARTESIAN_POINT('Ctrl Pts',(-35.8941985701845,38.6408169174578,
21.5290052234101));
#213287=CARTESIAN_POINT('Ctrl Pts',(-35.8847350672913,38.6429079566597,
21.5261066787216));
#213288=CARTESIAN_POINT('Ctrl Pts',(-35.8751967827597,38.6450171384052,
21.5231491943367));
#213289=CARTESIAN_POINT('Ctrl Pts',(-35.8438916931698,38.6519395701363,
21.5134425942324));
#213290=CARTESIAN_POINT('Ctrl Pts',(-35.811781244277,38.6590574554233,21.5031012356778));
#213291=CARTESIAN_POINT('Ctrl Pts',(-35.7789020854309,38.6663527452216,
21.49207986547));
#213292=CARTESIAN_POINT('Ctrl Pts',(-35.7624625060078,38.6700003901208,
21.4865691803661));
#213293=CARTESIAN_POINT('Ctrl Pts',(-35.7458307534863,38.6736923656372,
21.4808884659566));
#213294=CARTESIAN_POINT('Ctrl Pts',(-35.7290113381978,38.6774253377613,
21.4750327299477));
#213295=CARTESIAN_POINT('Ctrl Pts',(-35.7206016305535,38.6792918238233,
21.4721048619433));
#213296=CARTESIAN_POINT('Ctrl Pts',(-35.7121450072758,38.6811685588518,
21.4691332381481));
#213297=CARTESIAN_POINT('Ctrl Pts',(-35.7036420224018,38.6830550867362,
21.4661172627759));
#213298=CARTESIAN_POINT('Ctrl Pts',(-35.6972455857211,38.684474242049,21.4638484717827));
#213299=CARTESIAN_POINT('Ctrl Pts',(-35.6896673540896,38.6861548266205,
21.4611405907633));
#213300=CARTESIAN_POINT('Ctrl Pts',(-35.6835159972706,38.6875191291748,
21.4589267316002));
#213301=CARTESIAN_POINT('Ctrl Pts',(-35.6814901615998,38.6879684370043,
21.4581976380043));
#213302=CARTESIAN_POINT('Ctrl Pts',(-35.6796188257434,38.6883834520329,
21.4575225244537));
#213303=CARTESIAN_POINT('Ctrl Pts',(-35.6779945333335,38.6887435738788,
21.4569357009328));
#213304=CARTESIAN_POINT('Ctrl Pts',(-35.6440566112206,38.6962679500832,
21.4446746260021));
#213305=CARTESIAN_POINT('Ctrl Pts',(-35.610696207684,38.7037298506441,21.4321164301305));
#213306=CARTESIAN_POINT('Ctrl Pts',(-35.5774156053332,38.7112115079741,
21.4190920208178));
#213307=CARTESIAN_POINT('Ctrl Pts',(-35.5426207413697,38.7190335794099,
21.405475003149));
#213308=CARTESIAN_POINT('Ctrl Pts',(-35.5079130442109,38.7268780498928,
21.3913483592084));
#213309=CARTESIAN_POINT('Ctrl Pts',(-35.4727552463075,38.7348292742921,
21.3764690087355));
#213310=CARTESIAN_POINT('Ctrl Pts',(-35.437597448404,38.7427804986914,21.3615896582626));
#213311=CARTESIAN_POINT('Ctrl Pts',(-35.4019897002858,38.7508393642842,
21.3459573030222));
#213312=CARTESIAN_POINT('Ctrl Pts',(-35.3654246060154,38.759068139468,21.3292830169354));
#213313=CARTESIAN_POINT('Ctrl Pts',(-35.3314406532856,38.7667160428154,
21.3137857739641));
#213314=CARTESIAN_POINT('Ctrl Pts',(-35.3003767501661,38.7736945663477,
21.2990590005586));
#213315=CARTESIAN_POINT('Ctrl Pts',(-35.2721182830409,38.7800250257878,
21.2852798686192));
#213316=CARTESIAN_POINT('Ctrl Pts',(-35.2554312309271,38.7837632578055,
21.2771430828645));
#213317=CARTESIAN_POINT('Ctrl Pts',(-35.2397229952793,38.7872759374261,
21.2693358993414));
#213318=CARTESIAN_POINT('Ctrl Pts',(-35.2249743489393,38.7905700404344,
21.2618881141705));
#213319=CARTESIAN_POINT('Ctrl Pts',(-35.2051120759835,38.7950062694678,
21.2518580450666));
#213320=CARTESIAN_POINT('Ctrl Pts',(-35.1869897546034,38.7990468269049,
21.2424792280291));
#213321=CARTESIAN_POINT('Ctrl Pts',(-35.1705686692262,38.8027140838036,
21.233807080115));
#213322=CARTESIAN_POINT('Ctrl Pts',(-35.1623581265376,38.804547712253,21.229471006158));
#213323=CARTESIAN_POINT('Ctrl Pts',(-35.1545730393463,38.8062880622951,
21.2253113455926));
#213324=CARTESIAN_POINT('Ctrl Pts',(-35.1472094073702,38.8079380817684,
21.2213336206633));
#213325=CARTESIAN_POINT('Ctrl Pts',(-35.1435275913822,38.8087630915051,
21.2193447581986));
#213326=CARTESIAN_POINT('Ctrl Pts',(-35.1399511398029,38.8095655124355,
21.2174013759781));
#213327=CARTESIAN_POINT('Ctrl Pts',(-35.1364796103801,38.8103457205291,
21.2155040748273));
#213328=CARTESIAN_POINT('Ctrl Pts',(-35.1347438456686,38.8107358245759,
21.2145554242518));
#213329=CARTESIAN_POINT('Ctrl Pts',(-35.1330343115367,38.8111203750107,
21.2136182937002));
#213330=CARTESIAN_POINT('Ctrl Pts',(-35.1313509543783,38.8114994174286,
21.2126927553609));
#213331=CARTESIAN_POINT('Ctrl Pts',(-35.1296675972198,38.8118784598466,
21.2117672170216));
#213332=CARTESIAN_POINT('Ctrl Pts',(-35.1291763545822,38.8119888832495,
21.2114982567378));
#213333=CARTESIAN_POINT('Ctrl Pts',(-35.1263793612427,38.8126200653009,
21.2099509872148));
#213334=CARTESIAN_POINT('Ctrl Pts',(-35.0953110082866,38.8196310890587,
21.1927642764066));
#213335=CARTESIAN_POINT('Ctrl Pts',(-35.0671540047655,38.8259083401252,
21.1765818006442));
#213336=CARTESIAN_POINT('Ctrl Pts',(-35.0418083386678,38.8315238628511,
21.1615418324564));
#213337=CARTESIAN_POINT('Ctrl Pts',(-35.030645260649,38.8339971266456,21.1549177280579));
#213338=CARTESIAN_POINT('Ctrl Pts',(-35.0200279311312,38.8363421447279,
21.1485146636333));
#213339=CARTESIAN_POINT('Ctrl Pts',(-35.0099495727032,38.838565410864,21.1423418966504));
#213340=CARTESIAN_POINT('Ctrl Pts',(-34.9934689833739,38.8422009966017,
21.132247907793));
#213341=CARTESIAN_POINT('Ctrl Pts',(-34.9784292798502,38.8455113815911,
21.122769578455));
#213342=CARTESIAN_POINT('Ctrl Pts',(-34.9648062213049,38.8485259016278,
21.113937082931));
#213343=CARTESIAN_POINT('Ctrl Pts',(-34.9579946920322,38.8500331616462,
21.109520835169));
#213344=CARTESIAN_POINT('Ctrl Pts',(-34.9515373281407,38.8514663885776,
21.105266017014));
#213345=CARTESIAN_POINT('Ctrl Pts',(-34.9454318015471,38.8528292565502,
21.1011753431484));
#213346=CARTESIAN_POINT('Ctrl Pts',(-34.9405541634814,38.8539180367888,
21.097907348774));
#213347=CARTESIAN_POINT('Ctrl Pts',(-34.9368186973334,38.8547520153786,
21.0953808061843));
#213348=CARTESIAN_POINT('Ctrl Pts',(-34.932024781624,38.8558364623671,21.0920714812008));
#213349=CARTESIAN_POINT('Ctrl Pts',(-34.9308179692234,38.8561094592559,
21.0912383972106));
#213350=CARTESIAN_POINT('Ctrl Pts',(-34.9295441555704,38.8563981412375,
21.0903555813817));
#213351=CARTESIAN_POINT('Ctrl Pts',(-34.9281684024136,38.8567101324984,
21.0893984340102));
#213352=CARTESIAN_POINT('Ctrl Pts',(-34.9046502413353,38.8620435461934,
21.0730362356407));
#213353=CARTESIAN_POINT('Ctrl Pts',(-34.8823077090686,38.8671578421577,
21.0565092847179));
#213354=CARTESIAN_POINT('Ctrl Pts',(-34.8607442690272,38.8720817503162,
21.0395200402403));
#213355=CARTESIAN_POINT('Ctrl Pts',(-34.8400862655492,38.8767989063762,
21.0232441644602));
#213356=CARTESIAN_POINT('Ctrl Pts',(-34.8201436774859,38.8813417550517,
21.0065434177706));
#213357=CARTESIAN_POINT('Ctrl Pts',(-34.8005773951513,38.8856921752702,
20.9891400816019));
#213358=CARTESIAN_POINT('Ctrl Pts',(-34.7930417563872,38.8873676696068,
20.9824374667456));
#213359=CARTESIAN_POINT('Ctrl Pts',(-34.785562009584,38.8890141157936,20.9756305076998));
#213360=CARTESIAN_POINT('Ctrl Pts',(-34.7781190128527,38.8906284170226,
20.9687029394386));
#213361=CARTESIAN_POINT('Ctrl Pts',(-34.7546482553555,38.8957189570353,
20.9468575348824));
#213362=CARTESIAN_POINT('Ctrl Pts',(-34.7345476520206,38.9000843747008,
20.925657745903));
#213363=CARTESIAN_POINT('Ctrl Pts',(-34.717757565438,38.9037650502403,20.9051781042874));
#213364=CARTESIAN_POINT('Ctrl Pts',(-34.7100333672735,38.9054583272288,
20.8957565441662));
#213365=CARTESIAN_POINT('Ctrl Pts',(-34.7032050762754,38.9069457429717,
20.8868458154129));
#213366=CARTESIAN_POINT('Ctrl Pts',(-34.6969991286476,38.9083264437194,
20.8779570518862));
#213367=CARTESIAN_POINT('Ctrl Pts',(-34.6908406590346,38.9096965815467,
20.8691362910033));
#213368=CARTESIAN_POINT('Ctrl Pts',(-34.6852951822212,38.9109616581886,
20.8603368801642));
#213369=CARTESIAN_POINT('Ctrl Pts',(-34.6800986046963,38.9121695240424,
20.8510720173162));
#213370=CARTESIAN_POINT('Ctrl Pts',(-34.679148939932,38.9123902592543,20.8493788810645));
#213371=CARTESIAN_POINT('Ctrl Pts',(-34.6782109332915,38.9126089458357,
20.8476701814161));
#213372=CARTESIAN_POINT('Ctrl Pts',(-34.6772829801943,38.9128256837011,
20.8459429238747));
#213373=CARTESIAN_POINT('Ctrl Pts',(-34.6653293508925,38.9156176395734,
20.8236928808276));
#213374=CARTESIAN_POINT('Ctrl Pts',(-34.6565475320302,38.9177185538011,
20.8012506235815));
#213375=CARTESIAN_POINT('Ctrl Pts',(-34.6509139331649,38.9190545348782,
20.7787037944004));
#213376=CARTESIAN_POINT('Ctrl Pts',(-34.6460636850991,38.9202047480528,
20.7592920973238));
#213377=CARTESIAN_POINT('Ctrl Pts',(-34.6435472166841,38.9207887536123,
20.7398030053823));
#213378=CARTESIAN_POINT('Ctrl Pts',(-34.643359493145,38.9207886576815,20.7202939602717));
#213379=CARTESIAN_POINT('Origin',(-34.6418564235901,43.9207884317116,20.7202959419512));
#213380=CARTESIAN_POINT('Origin',(23.4715235414046,46.1269086870502,21.7016411919685));
#213381=CARTESIAN_POINT('',(22.6421929197551,46.2676292495067,21.6578658195064));
#213382=CARTESIAN_POINT('',(22.6421929196979,46.2676292494496,21.6325808117663));
#213383=CARTESIAN_POINT('',(22.6421929197245,46.267629249694,21.1790808819401));
#213384=CARTESIAN_POINT('',(23.2969468805643,46.1555456523021,21.7002783177895));
#213385=CARTESIAN_POINT('Ctrl Pts',(22.6421929195619,46.2676292489857,21.6325808120662));
#213386=CARTESIAN_POINT('Ctrl Pts',(22.8648323196034,46.2298518649695,21.6751611117303));
#213387=CARTESIAN_POINT('Ctrl Pts',(23.0869443315183,46.1921639679077,21.6989508496537));
#213388=CARTESIAN_POINT('Ctrl Pts',(23.2972325112155,46.1564823349053,21.7002394660554));
#213389=CARTESIAN_POINT('Ctrl Pts',(23.2972322736874,46.1564823752093,21.7002949945301));
#213390=CARTESIAN_POINT('Ctrl Pts',(23.1444458192693,46.1824071333343,21.7001836132691));
#213391=CARTESIAN_POINT('Ctrl Pts',(22.9620697878967,46.2133526416223,21.6880618348505));
#213392=CARTESIAN_POINT('Ctrl Pts',(22.7557852902393,46.2483549310076,21.6692340720858));
#213393=CARTESIAN_POINT('Ctrl Pts',(22.6995792878336,46.2578919480072,21.6636825060052));
#213394=CARTESIAN_POINT('Ctrl Pts',(22.642192919676,46.2676292490996,21.6578658196055));
#213395=CARTESIAN_POINT('Origin',(22.5584229436642,46.1117270965018,20.5233132041924));
#213396=CARTESIAN_POINT('Ctrl Pts',(22.6421929197559,46.267629249502,21.6578658194902));
#213397=CARTESIAN_POINT('Ctrl Pts',(22.6631041385759,46.3065465824587,21.6473895211403));
#213398=CARTESIAN_POINT('Ctrl Pts',(22.6837444865386,46.3449311085215,21.6351159898031));
#213399=CARTESIAN_POINT('Ctrl Pts',(22.7041029305711,46.3827970627818,21.6211271135945));
#213400=CARTESIAN_POINT('Ctrl Pts',(22.7244613746037,46.4206630170422,21.607138237386));
#213401=CARTESIAN_POINT('Ctrl Pts',(22.7445375452658,46.4580114971141,21.591433527529));
#213402=CARTESIAN_POINT('Ctrl Pts',(22.76432989932,46.4948437249355,21.5740377813885));
#213403=CARTESIAN_POINT('Ctrl Pts',(22.7823760159452,46.5284263233981,21.5581768250427));
#213404=CARTESIAN_POINT('Ctrl Pts',(22.8001845710142,46.5615861216638,21.5409065654506));
#213405=CARTESIAN_POINT('Ctrl Pts',(22.8177585756781,46.5943206330846,21.5221922387517));
#213406=CARTESIAN_POINT('Ctrl Pts',(22.8286585998308,46.6146237439543,21.5105849462237));
#213407=CARTESIAN_POINT('Ctrl Pts',(22.8394686152693,46.6347627018013,21.4984213196272));
#213408=CARTESIAN_POINT('Ctrl Pts',(22.8501926897401,46.6547302510592,21.4856862026893));
#213409=CARTESIAN_POINT('Ctrl Pts',(22.8529144896035,46.6597980704771,21.4824539946665));
#213410=CARTESIAN_POINT('Ctrl Pts',(22.8558721165981,46.6653023232922,21.4788948116498));
#213411=CARTESIAN_POINT('Ctrl Pts',(22.8586160588539,46.6704093952351,21.4755452522219));
#213412=CARTESIAN_POINT('Ctrl Pts',(22.8603039628332,46.6735509507967,21.473484809924));
#213413=CARTESIAN_POINT('Ctrl Pts',(22.8619114805801,46.6765428148624,21.4715046407672));
#213414=CARTESIAN_POINT('Ctrl Pts',(22.8633376175813,46.6791959733165,21.4697371970727));
#213415=CARTESIAN_POINT('Ctrl Pts',(22.8791560548172,46.7086242964365,21.45013305166));
#213416=CARTESIAN_POINT('Ctrl Pts',(22.8944205774442,46.7369701349554,21.4297204086048));
#213417=CARTESIAN_POINT('Ctrl Pts',(22.9091151982352,46.7642718098261,21.4085486599572));
#213418=CARTESIAN_POINT('Ctrl Pts',(22.9239869486256,46.7919025802753,21.3871217061289));
#213419=CARTESIAN_POINT('Ctrl Pts',(22.9382747300125,46.8184643595481,21.3649166877829));
#213420=CARTESIAN_POINT('Ctrl Pts',(22.9519730792046,46.8439690040617,21.3419402978275));
#213421=CARTESIAN_POINT('Ctrl Pts',(22.9658035679194,46.8697196761446,21.3187422688146));
#213422=CARTESIAN_POINT('Ctrl Pts',(22.9790328834424,46.8943931267063,21.2947573068178));
#213423=CARTESIAN_POINT('Ctrl Pts',(22.9916709258833,46.9179665025325,21.2699559886198));
#213424=CARTESIAN_POINT('Ctrl Pts',(22.9951365810031,46.9244308890074,21.2631548708207));
#213425=CARTESIAN_POINT('Ctrl Pts',(22.9985578779781,46.930812330579,21.2562921852213));
#213426=CARTESIAN_POINT('Ctrl Pts',(23.0019352725856,46.9371098427643,21.249366950104));
#213427=CARTESIAN_POINT('Ctrl Pts',(23.0048113486112,46.9424725930265,21.2434696520364));
#213428=CARTESIAN_POINT('Ctrl Pts',(23.0078381346918,46.9481234725701,21.2371328185919));
#213429=CARTESIAN_POINT('Ctrl Pts',(23.0107396616304,46.9535282225811,21.2309484696835));
#213430=CARTESIAN_POINT('Ctrl Pts',(23.0135951069209,46.9588471351027,21.224862339746));
#213431=CARTESIAN_POINT('Ctrl Pts',(23.0163294783707,46.9639281465886,21.2189244584498));
#213432=CARTESIAN_POINT('Ctrl Pts',(23.0186816405292,46.9683027491103,21.2137282314705));
#213433=CARTESIAN_POINT('Ctrl Pts',(23.030428466916,46.9901497532168,21.1877779899136));
#213434=CARTESIAN_POINT('Ctrl Pts',(23.0412036531366,47.0102289111855,21.1616852700553));
#213435=CARTESIAN_POINT('Ctrl Pts',(23.0510582364674,47.0286042977182,21.135511948056));
#213436=CARTESIAN_POINT('Ctrl Pts',(23.0612138055222,47.0475409184334,21.1085392217585));
#213437=CARTESIAN_POINT('Ctrl Pts',(23.0703914955054,47.0646685009274,21.0814803393823));
#213438=CARTESIAN_POINT('Ctrl Pts',(23.0786225873902,47.0800315143888,21.0543595531127));
#213439=CARTESIAN_POINT('Ctrl Pts',(23.0871961944416,47.0960338191119,21.0261102068952));
#213440=CARTESIAN_POINT('Ctrl Pts',(23.0947427003999,47.1101220068595,20.9977931109433));
#213441=CARTESIAN_POINT('Ctrl Pts',(23.1012733057282,47.1223128598679,20.9693980438866));
#213442=CARTESIAN_POINT('Ctrl Pts',(23.102245035388,47.1241268132231,20.9651729640563));
#213443=CARTESIAN_POINT('Ctrl Pts',(23.1031942317468,47.1258986954987,20.9609461022624));
#213444=CARTESIAN_POINT('Ctrl Pts',(23.1041208893952,47.1276284951768,20.9567173701094));
#213445=CARTESIAN_POINT('Ctrl Pts',(23.110807824927,47.1401110543512,20.9262020451274));
#213446=CARTESIAN_POINT('Ctrl Pts',(23.1163234634401,47.1504077632579,20.8955799175149));
#213447=CARTESIAN_POINT('Ctrl Pts',(23.1206606885973,47.158486076145,20.8648486249858));
#213448=CARTESIAN_POINT('Ctrl Pts',(23.1249726466452,47.166517327695,20.8342963618828));
#213449=CARTESIAN_POINT('Ctrl Pts',(23.128120109163,47.1723558859644,20.803635387951));
#213450=CARTESIAN_POINT('Ctrl Pts',(23.130058217527,47.1759391195477,20.7728494610344));
#213451=CARTESIAN_POINT('Ctrl Pts',(23.1315757014171,47.1787446898339,20.7487449532539));
#213452=CARTESIAN_POINT('Ctrl Pts',(23.1323511698195,47.1801670034093,20.7245634467564));
#213453=CARTESIAN_POINT('Ctrl Pts',(23.1323446125893,47.1801634642263,20.7002959442084));
#213454=CARTESIAN_POINT('Ctrl Pts',(23.1323444981564,47.1801639659602,20.7002959443099));
#213455=CARTESIAN_POINT('Ctrl Pts',(23.1323638457295,47.1801743655024,20.7357160110981));
#213456=CARTESIAN_POINT('Ctrl Pts',(23.1308726094393,47.1772398699356,20.7708057269679));
#213457=CARTESIAN_POINT('Ctrl Pts',(23.1278550996715,47.1714497568636,20.8055692888013));
#213458=CARTESIAN_POINT('Ctrl Pts',(23.124807190202,47.1656013116823,20.8406830738278));
#213459=CARTESIAN_POINT('Ctrl Pts',(23.1202020624027,47.1568393615633,20.8754654461864));
#213460=CARTESIAN_POINT('Ctrl Pts',(23.1140106766327,47.1452053769805,20.9099229757579));
#213461=CARTESIAN_POINT('Ctrl Pts',(23.111240928333,47.1400008540815,20.9253377290116));
#213462=CARTESIAN_POINT('Ctrl Pts',(23.1081535598635,47.1342208964447,20.9406873792057));
#213463=CARTESIAN_POINT('Ctrl Pts',(23.1047451043125,47.1278660712991,20.9559715691575));
#213464=CARTESIAN_POINT('Ctrl Pts',(23.0978701124325,47.1150481334914,20.9868003947749));
#213465=CARTESIAN_POINT('Ctrl Pts',(23.0896929597137,47.0998949688415,21.0173697059031));
#213466=CARTESIAN_POINT('Ctrl Pts',(23.0802360920524,47.0823992522783,21.0476931712648));
#213467=CARTESIAN_POINT('Ctrl Pts',(23.0711878563069,47.0656595268565,21.0767063575586));
#213468=CARTESIAN_POINT('Ctrl Pts',(23.060968307803,47.0467748823781,21.1054951561512));
#213469=CARTESIAN_POINT('Ctrl Pts',(23.0495921978949,47.0257038829254,21.1340399578314));
#213470=CARTESIAN_POINT('Ctrl Pts',(23.0447558907271,47.0167460030781,21.1461751631067));
#213471=CARTESIAN_POINT('Ctrl Pts',(23.0397104736979,47.0073925664954,21.1582658118128));
#213472=CARTESIAN_POINT('Ctrl Pts',(23.0344566364461,46.9976386529344,21.1703081040172));
#213473=CARTESIAN_POINT('Ctrl Pts',(23.032020921247,46.9931166713099,21.1758909937695));
#213474=CARTESIAN_POINT('Ctrl Pts',(23.0297147446616,46.9888209186231,21.1810916140732));
#213475=CARTESIAN_POINT('Ctrl Pts',(23.0272457780719,46.9842313442317,21.1865350172032));
#213476=CARTESIAN_POINT('Ctrl Pts',(23.0252940033229,46.9806031803502,21.1908381522969));
#213477=CARTESIAN_POINT('Ctrl Pts',(23.0232407164287,46.9767907961067,21.1952927010124));
#213478=CARTESIAN_POINT('Ctrl Pts',(23.0209469546542,46.9725186670769,21.2001952578129));
#213479=CARTESIAN_POINT('Ctrl Pts',(23.0082576431303,46.9488848369496,21.2273166752149));
#213480=CARTESIAN_POINT('Ctrl Pts',(22.9947154159636,46.9236358318905,21.2536087628929));
#213481=CARTESIAN_POINT('Ctrl Pts',(22.9803116467647,46.8968084757538,21.2791100966747));
#213482=CARTESIAN_POINT('Ctrl Pts',(22.9653987279753,46.8690328166276,21.305512860733));
#213483=CARTESIAN_POINT('Ctrl Pts',(22.9495626019959,46.8395650233923,21.3310691105805));
#213484=CARTESIAN_POINT('Ctrl Pts',(22.9328051725519,46.8084027520842,21.3557825136276));
#213485=CARTESIAN_POINT('Ctrl Pts',(22.917159178677,46.7793073166747,21.378856801602));
#213486=CARTESIAN_POINT('Ctrl Pts',(22.9007104409876,46.7487339062588,21.4011965905145));
#213487=CARTESIAN_POINT('Ctrl Pts',(22.8834648218368,46.7166522991075,21.4227626086317));
#213488=CARTESIAN_POINT('Ctrl Pts',(22.8822397545966,46.714373336225,21.4242945815962));
#213489=CARTESIAN_POINT('Ctrl Pts',(22.8810106666502,46.7120867530556,21.4258226302626));
#213490=CARTESIAN_POINT('Ctrl Pts',(22.8797775602093,46.7097925345166,21.4273467312634));
#213491=CARTESIAN_POINT('Ctrl Pts',(22.8772702620181,46.7051276574203,21.4304457140894));
#213492=CARTESIAN_POINT('Ctrl Pts',(22.8750176517197,46.7009333528002,21.4332006337635));
#213493=CARTESIAN_POINT('Ctrl Pts',(22.8724649956076,46.6961831107841,21.4362835235098));
#213494=CARTESIAN_POINT('Ctrl Pts',(22.8712750883296,46.693968810346,21.4377205964195));
#213495=CARTESIAN_POINT('Ctrl Pts',(22.870019966526,46.6916333089767,21.4392284311642));
#213496=CARTESIAN_POINT('Ctrl Pts',(22.8686432916489,46.6890702272523,21.4408719816669));
#213497=CARTESIAN_POINT('Ctrl Pts',(22.8507697023773,46.655793328856,21.4622104597062));
#213498=CARTESIAN_POINT('Ctrl Pts',(22.8324937056262,46.6217287106947,21.4822481238044));
#213499=CARTESIAN_POINT('Ctrl Pts',(22.8137999152102,46.586909633972,21.501043693382));
#213500=CARTESIAN_POINT('Ctrl Pts',(22.795007560752,46.5519069717445,21.5199383636383));
#213501=CARTESIAN_POINT('Ctrl Pts',(22.7757934274391,46.5161412801415,21.5375783934874));
#213502=CARTESIAN_POINT('Ctrl Pts',(22.7561571434768,46.4796133496187,21.5539855503571));
#213503=CARTESIAN_POINT('Ctrl Pts',(22.7377052791156,46.4452887075075,21.5694030618217));
#213504=CARTESIAN_POINT('Ctrl Pts',(22.7188810528924,46.4102902479703,21.5837319510797));
#213505=CARTESIAN_POINT('Ctrl Pts',(22.6996914595296,46.3745997795468,21.5969534817003));
#213506=CARTESIAN_POINT('Ctrl Pts',(22.6808764577297,46.3396060089685,21.6099169206705));
#213507=CARTESIAN_POINT('Ctrl Pts',(22.66170921726,46.3039505302565,21.6218130972378));
#213508=CARTESIAN_POINT('Ctrl Pts',(22.6421929196815,46.2676292494965,21.6325808118948));
#213509=CARTESIAN_POINT('Origin',(32.9579763053624,41.1063749324035,20.700295944303));
#213510=CARTESIAN_POINT('',(29.9924276445473,41.5600830437432,21.6992031046608));
#213511=CARTESIAN_POINT('',(30.9676579567958,40.9098280388216,20.7002959436295));
#213512=CARTESIAN_POINT('Ctrl Pts',(29.9924276445473,41.5600830437432,21.6992031046608));
#213513=CARTESIAN_POINT('Ctrl Pts',(30.0257164955148,41.5365478832493,21.6976165384226));
#213514=CARTESIAN_POINT('Ctrl Pts',(30.0593923676114,41.513089409052,21.6942839525417));
#213515=CARTESIAN_POINT('Ctrl Pts',(30.0932048198596,41.4898195422804,21.6891368389174));
#213516=CARTESIAN_POINT('Ctrl Pts',(30.1270172721078,41.4665496755088,21.683989725293));
#213517=CARTESIAN_POINT('Ctrl Pts',(30.1609656786809,41.4434685114483,21.677027900286));
#213518=CARTESIAN_POINT('Ctrl Pts',(30.1947845398061,41.4206700678968,21.6682301163163));
#213519=CARTESIAN_POINT('Ctrl Pts',(30.226774858419,41.3991043069923,21.6599080172594));
#213520=CARTESIAN_POINT('Ctrl Pts',(30.2586370114096,41.377791203389,21.6499455360403));
#213521=CARTESIAN_POINT('Ctrl Pts',(30.2901183570863,41.3567849499357,21.6383804636516));
#213522=CARTESIAN_POINT('Ctrl Pts',(30.291917807089,41.3555842483131,21.6377194128263));
#213523=CARTESIAN_POINT('Ctrl Pts',(30.2937160145188,41.3543845450174,21.6370531394612));
#213524=CARTESIAN_POINT('Ctrl Pts',(30.2955129328961,41.3531858486455,21.6363816554748));
#213525=CARTESIAN_POINT('Ctrl Pts',(30.3121299195531,41.3421009146447,21.6301721133043));
#213526=CARTESIAN_POINT('Ctrl Pts',(30.3286364014726,41.3311019931028,21.6235167208723));
#213527=CARTESIAN_POINT('Ctrl Pts',(30.3449952701179,41.3201938180733,21.6164274800056));
#213528=CARTESIAN_POINT('Ctrl Pts',(30.3531747044406,41.3147397305586,21.6128828595722));
#213529=CARTESIAN_POINT('Ctrl Pts',(30.3613172468746,41.3093083320502,21.609229840775));
#213530=CARTESIAN_POINT('Ctrl Pts',(30.3694183364652,41.3038999584105,21.6054703134553));
#213531=CARTESIAN_POINT('Ctrl Pts',(30.3734688812605,41.3011957715907,21.6035905497954));
#213532=CARTESIAN_POINT('Ctrl Pts',(30.3775090633146,41.298497341088,21.6016841633012));
#213533=CARTESIAN_POINT('Ctrl Pts',(30.3815383207719,41.2958047011826,21.5997514136612));
#213534=CARTESIAN_POINT('Ctrl Pts',(30.3845080175279,41.2938201360172,21.5983269128949));
#213535=CARTESIAN_POINT('Ctrl Pts',(30.3880641417399,41.2914425892541,21.5965986660189));
#213536=CARTESIAN_POINT('Ctrl Pts',(30.3908962070604,41.2895482007013,21.595205572282));
#213537=CARTESIAN_POINT('Ctrl Pts',(30.3919066621215,41.2888723001538,21.5947085291499));
#213538=CARTESIAN_POINT('Ctrl Pts',(30.3928251592585,41.2882577949045,21.5942546610962));
#213539=CARTESIAN_POINT('Ctrl Pts',(30.3935927615026,41.2877441833522,21.5938743514736));
#213540=CARTESIAN_POINT('Ctrl Pts',(30.4080905118153,41.2780435706982,21.5866914204804));
#213541=CARTESIAN_POINT('Ctrl Pts',(30.4237092939718,41.2675639670055,21.5785411958161));
#213542=CARTESIAN_POINT('Ctrl Pts',(30.4403752152733,41.2563990696825,21.5692175364937));
#213543=CARTESIAN_POINT('Ctrl Pts',(30.4505537192147,41.2495802476473,21.5635232276437));
#213544=CARTESIAN_POINT('Ctrl Pts',(30.4611220681652,41.2425058497304,21.5573906503576));
#213545=CARTESIAN_POINT('Ctrl Pts',(30.4720550853055,41.2351971975294,21.5507679515293));
#213546=CARTESIAN_POINT('Ctrl Pts',(30.4864722611003,41.2255594074983,21.5420347160447));
#213547=CARTESIAN_POINT('Ctrl Pts',(30.5015241480238,41.215515497384,21.5324495408834));
#213548=CARTESIAN_POINT('Ctrl Pts',(30.5171278176047,41.2051189329908,21.5218890002496));
#213549=CARTESIAN_POINT('Ctrl Pts',(30.5249296523951,41.1999206507942,21.5166087299327));
#213550=CARTESIAN_POINT('Ctrl Pts',(30.53286898029,41.1946342287982,21.511084546671));
#213551=CARTESIAN_POINT('Ctrl Pts',(30.540932489866,41.1892663620608,21.5053008795852));
#213552=CARTESIAN_POINT('Ctrl Pts',(30.5454790391228,41.186239730754,21.5020398023777));
#213553=CARTESIAN_POINT('Ctrl Pts',(30.5497000683402,41.1834281537837,21.4989629123021));
#213554=CARTESIAN_POINT('Ctrl Pts',(30.5542125694405,41.1804246199125,21.4956197229345));
#213555=CARTESIAN_POINT('Ctrl Pts',(30.5577031919792,41.1781012513872,21.4930336156077));
#213556=CARTESIAN_POINT('Ctrl Pts',(30.5613679084602,41.1756631308166,21.4902876118256));
#213557=CARTESIAN_POINT('Ctrl Pts',(30.565480109661,41.1729250157998,21.4871560157047));
#213558=CARTESIAN_POINT('Ctrl Pts',(30.5832186538842,41.1611137809061,21.473647446068));
#213559=CARTESIAN_POINT('Ctrl Pts',(30.5992511488295,41.1504994913816,21.4605600267444));
#213560=CARTESIAN_POINT('Ctrl Pts',(30.6136796409371,41.1409634207711,21.4481796291932));
#213561=CARTESIAN_POINT('Ctrl Pts',(30.6284167868424,41.1312233548722,21.4355343906112));
#213562=CARTESIAN_POINT('Ctrl Pts',(30.6414816660787,41.1226082987977,21.4236268033078));
#213563=CARTESIAN_POINT('Ctrl Pts',(30.6529888247669,41.1150092200227,21.4127112841161));
#213564=CARTESIAN_POINT('Ctrl Pts',(30.6541678926461,41.1142305890907,21.4115928379025));
#213565=CARTESIAN_POINT('Ctrl Pts',(30.6553306027651,41.1134626382048,21.4104847644072));
#213566=CARTESIAN_POINT('Ctrl Pts',(30.6564770746816,41.1127052589994,21.4093873081733));
#213567=CARTESIAN_POINT('Ctrl Pts',(30.6674958864778,41.1054260410762,21.398839589104));
#213568=CARTESIAN_POINT('Ctrl Pts',(30.6770217650106,41.0991260870619,21.3892709453198));
#213569=CARTESIAN_POINT('Ctrl Pts',(30.6851725143013,41.0937370044387,21.3808482001257));
#213570=CARTESIAN_POINT('Ctrl Pts',(30.6856357886909,41.0934306983712,21.3803694659627));
#213571=CARTESIAN_POINT('Ctrl Pts',(30.6860946147332,41.0931273378201,21.3798944213759));
#213572=CARTESIAN_POINT('Ctrl Pts',(30.6865490118236,41.0928269112295,21.3794230925888));
#213573=CARTESIAN_POINT('Ctrl Pts',(30.6907734923739,41.0900338777449,21.3750411998873));
#213574=CARTESIAN_POINT('Ctrl Pts',(30.6946155423794,41.087494641659,21.3709805329713));
#213575=CARTESIAN_POINT('Ctrl Pts',(30.698090413875,41.0852018522379,21.3672591877737));
#213576=CARTESIAN_POINT('Ctrl Pts',(30.6998278496228,41.0840554575273,21.3653985151749));
#213577=CARTESIAN_POINT('Ctrl Pts',(30.7014734468518,41.0829706718886,21.3636226307327));
#213578=CARTESIAN_POINT('Ctrl Pts',(30.7030289434272,41.0819467612223,21.361933414229));
#213579=CARTESIAN_POINT('Ctrl Pts',(30.7038066917149,41.0814348058892,21.3610888059772));
#213580=CARTESIAN_POINT('Ctrl Pts',(30.704561912022,41.0809380691368,21.3602658619606));
#213581=CARTESIAN_POINT('Ctrl Pts',(30.7052948054759,41.0804564634654,21.3594647993129));
#213582=CARTESIAN_POINT('Ctrl Pts',(30.7056612522028,41.0802156606297,21.3590642679891));
#213583=CARTESIAN_POINT('Ctrl Pts',(30.7058070929842,41.0801192562367,21.358904590832));
#213584=CARTESIAN_POINT('Ctrl Pts',(30.7060551061635,41.0799563289954,21.3586329212513));
#213585=CARTESIAN_POINT('Ctrl Pts',(30.7063031193428,41.0797934017541,21.3583612516706));
#213586=CARTESIAN_POINT('Ctrl Pts',(30.706653502987,41.0795639634312,21.3579777723371));
#213587=CARTESIAN_POINT('Ctrl Pts',(30.7074266961314,41.0790569547371,21.3571274601296));
#213588=CARTESIAN_POINT('Ctrl Pts',(30.7279099260889,41.0656254134108,21.3346012121825));
#213589=CARTESIAN_POINT('Ctrl Pts',(30.7468014521774,41.0533324798678,21.3118484952838));
#213590=CARTESIAN_POINT('Ctrl Pts',(30.7641602592629,41.0420440086332,21.2891482847108));
#213591=CARTESIAN_POINT('Ctrl Pts',(30.7821365447584,41.0303539898019,21.2656405941157));
#213592=CARTESIAN_POINT('Ctrl Pts',(30.7984695840912,41.0197411626797,21.2421896730108));
#213593=CARTESIAN_POINT('Ctrl Pts',(30.8132696914231,41.0100769722339,21.219078551158));
#213594=CARTESIAN_POINT('Ctrl Pts',(30.8187044943886,41.0065281485857,21.2105918293549));
#213595=CARTESIAN_POINT('Ctrl Pts',(30.823932975556,41.003107437191,21.2021506406449));
#213596=CARTESIAN_POINT('Ctrl Pts',(30.8289618335564,40.9998091169443,21.1937679690541));
#213597=CARTESIAN_POINT('Ctrl Pts',(30.8434684761812,40.9902945207721,21.1695866497566));
#213598=CARTESIAN_POINT('Ctrl Pts',(30.8563191789696,40.9818018863253,21.1458844575403));
#213599=CARTESIAN_POINT('Ctrl Pts',(30.8677139711334,40.9742361004329,21.1228893620584));
#213600=CARTESIAN_POINT('Ctrl Pts',(30.8688664529734,40.9734708885079,21.1205636127537));
#213601=CARTESIAN_POINT('Ctrl Pts',(30.870004052713,40.9727151729879,21.1182450573152));
#213602=CARTESIAN_POINT('Ctrl Pts',(30.8711269839661,40.9719688653939,21.1159339053489));
#213603=CARTESIAN_POINT('Ctrl Pts',(30.8772397597297,40.9679062738859,21.1033529448611));
#213604=CARTESIAN_POINT('Ctrl Pts',(30.8829181244454,40.9641227763861,21.0909910857875));
#213605=CARTESIAN_POINT('Ctrl Pts',(30.8881978096994,40.9606073176684,21.0788763647172));
#213606=CARTESIAN_POINT('Ctrl Pts',(30.8908376523264,40.9588495883095,21.072819004182));
#213607=CARTESIAN_POINT('Ctrl Pts',(30.8933778074571,40.9571588675416,21.0668234137001));
#213608=CARTESIAN_POINT('Ctrl Pts',(30.8958228090136,40.9555340945494,21.0608924322197));
#213609=CARTESIAN_POINT('Ctrl Pts',(30.8974444215763,40.9544564869345,21.0569587929742));
#213610=CARTESIAN_POINT('Ctrl Pts',(30.8988316945974,40.9535315701965,21.0535327764445));
#213611=CARTESIAN_POINT('Ctrl Pts',(30.9003708947568,40.9525130362155,21.0496624777432));
#213612=CARTESIAN_POINT('Ctrl Pts',(30.9011524380795,40.9519958660301,21.0476972972639));
#213613=CARTESIAN_POINT('Ctrl Pts',(30.9019724948113,40.951454530479,21.0456173138438));
#213614=CARTESIAN_POINT('Ctrl Pts',(30.9028767721387,40.9508565509751,21.0432960958302));
#213615=CARTESIAN_POINT('Ctrl Pts',(30.9143656229638,40.9432592164968,21.0138050020208));
#213616=CARTESIAN_POINT('Ctrl Pts',(30.9243957184564,40.9368007713431,20.9837529117932));
#213617=CARTESIAN_POINT('Ctrl Pts',(30.9328871112963,40.9314045877727,20.9533532044518));
#213618=CARTESIAN_POINT('Ctrl Pts',(30.9413917490829,40.9259999871892,20.9229060793883));
#213619=CARTESIAN_POINT('Ctrl Pts',(30.9483528027251,40.9216608825268,20.8921108256001));
#213620=CARTESIAN_POINT('Ctrl Pts',(30.9537387203861,40.9183267508218,20.861191799371));
#213621=CARTESIAN_POINT('Ctrl Pts',(30.9591592479379,40.9149711939965,20.8300740875712));
#213622=CARTESIAN_POINT('Ctrl Pts',(30.9629843299455,40.9126335476868,20.7988316050785));
#213623=CARTESIAN_POINT('Ctrl Pts',(30.9652318248251,40.9112695733349,20.767694301832));
#213624=CARTESIAN_POINT('Ctrl Pts',(30.9668594646816,40.9102817806424,20.7451446105082));
#213625=CARTESIAN_POINT('Ctrl Pts',(30.9676607769285,40.9098050256572,20.722650133593));
#213626=CARTESIAN_POINT('Ctrl Pts',(30.9676585032524,40.9098280927224,20.7002959436295));
#213627=CARTESIAN_POINT('',(31.1961982506254,42.0530206367211,20.700295944588));
#213628=CARTESIAN_POINT('Origin',(32.9579763055877,41.1063749368662,20.7002959444792));
#213629=CARTESIAN_POINT('',(30.3153092322851,42.5263435027063,21.7002959444926));
#213630=CARTESIAN_POINT('Origin',(30.3153092318184,42.526343502018,20.7002959441404));
#213631=CARTESIAN_POINT('',(30.0167424801031,41.6972586655201,21.7002959442407));
#213632=CARTESIAN_POINT('Origin',(32.9579763008689,41.1063749333358,21.7002959442993));
#213633=CARTESIAN_POINT('Ctrl Pts',(29.992453233555,41.5600825421413,21.700295944014));
#213634=CARTESIAN_POINT('Ctrl Pts',(30.0005693176679,41.6058059128438,21.7002959440141));
#213635=CARTESIAN_POINT('Ctrl Pts',(30.0086558988816,41.6515322891831,21.700295944014));
#213636=CARTESIAN_POINT('Ctrl Pts',(30.016742480103,41.69725866552,21.7002959440139));
#213637=CARTESIAN_POINT('Origin',(32.3928746640567,-29.78033163866,20.5433113412488));
#213638=CARTESIAN_POINT('',(32.4823772484003,-29.6276483838776,21.7002959448689));
#213639=CARTESIAN_POINT('',(32.5951367556467,-29.4352909369772,21.7002959440136));
#213640=CARTESIAN_POINT('Ctrl Pts',(33.3126457514772,-28.211285957755,20.7202769333427));
#213641=CARTESIAN_POINT('Ctrl Pts',(33.3117916392466,-28.2127429953869,
20.76301237669));
#213642=CARTESIAN_POINT('Ctrl Pts',(33.3075668518847,-28.21995009771,20.8102959772815));
#213643=CARTESIAN_POINT('Ctrl Pts',(33.2939235128665,-28.2432243910756,
20.9012495129639));
#213644=CARTESIAN_POINT('Ctrl Pts',(33.2800278437738,-28.2669291365758,
20.9598304826055));
#213645=CARTESIAN_POINT('Ctrl Pts',(33.2261158237662,-28.3588981310533,
21.1324387534218));
#213646=CARTESIAN_POINT('Ctrl Pts',(33.1592123057252,-28.4730294376308,
21.2526381958041));
#213647=CARTESIAN_POINT('Ctrl Pts',(33.0150878810376,-28.7188925758198,
21.4477934945599));
#213648=CARTESIAN_POINT('Ctrl Pts',(32.9064572017835,-28.9042066179491,
21.544916696732));
#213649=CARTESIAN_POINT('Ctrl Pts',(32.7111977248287,-29.2373014967643,
21.6620059391904));
#213650=CARTESIAN_POINT('Ctrl Pts',(32.5870689519986,-29.4490538746345,
21.7002959457428));
#213651=CARTESIAN_POINT('Ctrl Pts',(32.4823772479589,-29.6276483839504,
21.7002959456328));
#213652=CARTESIAN_POINT('Origin',(-11.5884064648877,-23.5647397521663,22.731526276453));
#213653=CARTESIAN_POINT('',(-12.5221203951373,-25.0311703722261,21.7002958557884));
#213654=CARTESIAN_POINT('',(-12.5221204045519,-25.0311703868695,21.7002957821126));
#213655=CARTESIAN_POINT('Origin',(-12.1449551771058,-24.4330283105103,21.7002959441233));
#213656=CARTESIAN_POINT('Ctrl Pts',(-11.7792843812728,-23.8665559653293,
23.0815275644977));
#213657=CARTESIAN_POINT('Ctrl Pts',(-11.6265300459712,-23.9612451114618,
23.0815277990892));
#213658=CARTESIAN_POINT('Ctrl Pts',(-11.4730130560753,-24.054692717971,
23.081527905757));
#213659=CARTESIAN_POINT('Ctrl Pts',(-11.3187435022042,-24.146892642577,
23.0815278844938));
#213660=CARTESIAN_POINT('Ctrl Pts',(-11.6731105227785,-23.6952737712824,
23.2841111942909));
#213661=CARTESIAN_POINT('Ctrl Pts',(-11.5212818845634,-23.7893890975852,
23.2841114274608));
#213662=CARTESIAN_POINT('Ctrl Pts',(-11.3686952134701,-23.8822704080417,
23.2841115334821));
#213663=CARTESIAN_POINT('Ctrl Pts',(-11.215360538968,-23.9739115975942,
23.2841115123476));
#213664=CARTESIAN_POINT('Ctrl Pts',(-11.5459041114293,-23.4900615853488,
23.4369414225235));
#213665=CARTESIAN_POINT('Ctrl Pts',(-11.3951845820159,-23.5834893988209,
23.4369416539901));
#213666=CARTESIAN_POINT('Ctrl Pts',(-11.2437125571576,-23.6756922109373,
23.4369417592369));
#213667=CARTESIAN_POINT('Ctrl Pts',(-11.0914979930583,-23.7666639612382,
23.4369417382569));
#213668=CARTESIAN_POINT('Ctrl Pts',(-11.4040044172698,-23.2611460576584,
23.5324020673247));
#213669=CARTESIAN_POINT('Ctrl Pts',(-11.2545221364723,-23.3538069271691,
23.5324022968911));
#213670=CARTESIAN_POINT('Ctrl Pts',(-11.1042935374252,-23.4452528512955,
23.532402401274));
#213671=CARTESIAN_POINT('Ctrl Pts',(-10.953328494602,-23.535477819328,23.5324023804663));
#213672=CARTESIAN_POINT('',(-11.3196758495027,-24.1422223059513,23.0850671875706));
#213673=CARTESIAN_POINT('',(-11.2808221807354,-24.0754157959938,23.1601842817013));
#213674=CARTESIAN_POINT('Ctrl Pts',(-11.3196758732366,-24.1422223451834,
23.0850672334191));
#213675=CARTESIAN_POINT('Ctrl Pts',(-11.3069458344562,-24.1203221120773,
23.1103969843672));
#213676=CARTESIAN_POINT('Ctrl Pts',(-11.2938063503633,-24.0977383239558,
23.1350893886789));
#213677=CARTESIAN_POINT('Ctrl Pts',(-11.2808221807354,-24.0754157959938,
23.1601842817013));
#213678=CARTESIAN_POINT('Ctrl Pts',(-11.2808221807354,-24.0754157959938,
23.1601842817013));
#213679=CARTESIAN_POINT('Ctrl Pts',(-11.2718471265273,-24.0597651819093,
23.1742365169966));
#213680=CARTESIAN_POINT('Ctrl Pts',(-11.2632584762471,-24.0447619724625,
23.189114732498));
#213681=CARTESIAN_POINT('Ctrl Pts',(-11.2559173091457,-24.0318464040823,
23.2067674002677));
#213682=CARTESIAN_POINT('Origin',(5.74151140322002,4.3984809436401,23.085067135656));
#213683=CARTESIAN_POINT('Ctrl Pts',(-11.2744133903805,-24.0282983713757,
23.2060337217291));
#213684=CARTESIAN_POINT('Ctrl Pts',(-10.9782086278317,-24.2056029440806,
23.2060337217191));
#213685=CARTESIAN_POINT('Ctrl Pts',(-10.6792690184804,-24.3782565939685,
23.2060337216869));
#213686=CARTESIAN_POINT('Ctrl Pts',(-10.3776675837909,-24.5462171472295,
23.2060337216328));
#213687=CARTESIAN_POINT('Ctrl Pts',(-11.165043796583,-23.8455856862797,
23.4211471474647));
#213688=CARTESIAN_POINT('Ctrl Pts',(-10.8707428855634,-24.0217506365866,
23.4211471474548));
#213689=CARTESIAN_POINT('Ctrl Pts',(-10.5737247059269,-24.1932945578105,
23.4211471474229));
#213690=CARTESIAN_POINT('Ctrl Pts',(-10.2740618097932,-24.3601755472142,
23.4211471473692));
#213691=CARTESIAN_POINT('Ctrl Pts',(-11.0337677944568,-23.6262761871328,
23.5833166546388));
#213692=CARTESIAN_POINT('Ctrl Pts',(-10.741752070838,-23.8010732520212,
23.583316654629));
#213693=CARTESIAN_POINT('Ctrl Pts',(-10.447040177647,-23.971285169188,23.5833166545974));
#213694=CARTESIAN_POINT('Ctrl Pts',(-10.1497041036503,-24.1368703612628,
23.583316654544));
#213695=CARTESIAN_POINT('Ctrl Pts',(-10.8872036593802,-23.3814263552014,
23.6843418111747));
#213696=CARTESIAN_POINT('Ctrl Pts',(-10.5977392513854,-23.5546962335491,
23.6843418111648));
#213697=CARTESIAN_POINT('Ctrl Pts',(-10.3056022300141,-23.723421024207,
23.6843418111334));
#213698=CARTESIAN_POINT('Ctrl Pts',(-10.0108639550736,-23.8875595130617,
23.6843418110806));
#213699=CARTESIAN_POINT('',(-10.7152147313968,-24.3471506095415,23.2134400764663));
#213700=CARTESIAN_POINT('Ctrl Pts',(-10.7152147313967,-24.3471506095413,
23.2134400764663));
#213701=CARTESIAN_POINT('Ctrl Pts',(-10.689245109906,-24.3626343862344,
23.2129052223035));
#213702=CARTESIAN_POINT('Ctrl Pts',(-10.6629072574421,-24.3781108742594,
23.2125182622025));
#213703=CARTESIAN_POINT('Ctrl Pts',(-10.6362010367996,-24.3935771882085,
23.2122791557494));
#213704=CARTESIAN_POINT('Ctrl Pts',(-10.6116842452147,-24.4077755429945,
23.2120596517187));
#213705=CARTESIAN_POINT('Ctrl Pts',(-10.585245135317,-24.4228732941213,
23.2119680770359));
#213706=CARTESIAN_POINT('Ctrl Pts',(-10.5613227549936,-24.4363674492796,
23.2119952678404));
#213707=CARTESIAN_POINT('Ctrl Pts',(-10.5591864087908,-24.4375725211305,
23.2119976960675));
#213708=CARTESIAN_POINT('Ctrl Pts',(-10.5570701505909,-24.438764834191,
23.2120010714576));
#213709=CARTESIAN_POINT('Ctrl Pts',(-10.5549771514389,-24.439942622935,
23.2120053874843));
#213710=CARTESIAN_POINT('Ctrl Pts',(-10.5039171758136,-24.4686754891194,
23.2121106795556));
#213711=CARTESIAN_POINT('Ctrl Pts',(-10.4492568714192,-24.499946144706,
23.2116233037143));
#213712=CARTESIAN_POINT('Ctrl Pts',(-10.3910216565128,-24.5338568538711,
23.2103664531751));
#213713=CARTESIAN_POINT('Ctrl Pts',(-11.2573933675197,-24.0343152964923,
23.2096438873722));
#213714=CARTESIAN_POINT('Ctrl Pts',(-11.2117596943875,-24.060048169641,
23.2109740759073));
#213715=CARTESIAN_POINT('Ctrl Pts',(-11.1666586953397,-24.0858708031632,
23.2118297171763));
#213716=CARTESIAN_POINT('Ctrl Pts',(-11.1219895627183,-24.1116484540069,
23.2123838094415));
#213717=CARTESIAN_POINT('Ctrl Pts',(-11.0996549964077,-24.124537279429,
23.2126608555741));
#213718=CARTESIAN_POINT('Ctrl Pts',(-11.0774293711872,-24.1374142754438,
23.2128625134872));
#213719=CARTESIAN_POINT('Ctrl Pts',(-11.0553126451754,-24.1502802788463,
23.2129887772824));
#213720=CARTESIAN_POINT('Ctrl Pts',(-11.0331959191634,-24.1631462822488,
23.2131150410775));
#213721=CARTESIAN_POINT('Ctrl Pts',(-11.0125880396013,-24.1751801559909,
23.2131674768764));
#213722=CARTESIAN_POINT('Ctrl Pts',(-10.9892891231148,-24.1888461426353,
23.2131413772747));
#213723=CARTESIAN_POINT('Ctrl Pts',(-10.896093457169,-24.2435100892129,
23.213036978868));
#213724=CARTESIAN_POINT('Ctrl Pts',(-10.8047201069015,-24.2962590012382,
23.2131365404829));
#213725=CARTESIAN_POINT('Ctrl Pts',(-10.7152147313968,-24.3471506095415,
23.2134400764663));
#213726=CARTESIAN_POINT('Ctrl Pts',(-10.4582380568572,-24.6438808862425,
23.0815275052104));
#213727=CARTESIAN_POINT('Ctrl Pts',(-10.3012828812242,-24.7314299861418,
23.0815276514333));
#213728=CARTESIAN_POINT('Ctrl Pts',(-10.1436230828799,-24.8177037367103,
23.0815276503851));
#213729=CARTESIAN_POINT('Ctrl Pts',(-9.98526902453477,-24.9026964673217,
23.0815275020662));
#213730=CARTESIAN_POINT('Ctrl Pts',(-10.3600698816383,-24.4678878398304,
23.2841113617263));
#213731=CARTESIAN_POINT('Ctrl Pts',(-10.2040658407947,-24.5549063997561,
23.284111507063));
#213732=CARTESIAN_POINT('Ctrl Pts',(-10.0473614471925,-24.6406573388575,
23.2841115060211));
#213733=CARTESIAN_POINT('Ctrl Pts',(-9.88996700074509,-24.7251350208722,
23.2841113586009));
#213734=CARTESIAN_POINT('Ctrl Pts',(-10.2424550478361,-24.257031540196,
23.4369417257044));
#213735=CARTESIAN_POINT('Ctrl Pts',(-10.0875905994205,-24.3434144390741,
23.4369418699795));
#213736=CARTESIAN_POINT('Ctrl Pts',(-9.93203091424668,-24.4285389769595,
23.4369418689453));
#213737=CARTESIAN_POINT('Ctrl Pts',(-9.77578621698783,-24.5123995587613,
23.4369417226019));
#213738=CARTESIAN_POINT('Ctrl Pts',(-10.111254844414,-24.0218199280642,
23.5324023928281));
#213739=CARTESIAN_POINT('Ctrl Pts',(-9.95766165492483,-24.107493722739,
23.5324025359188));
#213740=CARTESIAN_POINT('Ctrl Pts',(-9.80337893577115,-24.1919194861177,
23.5324025348932));
#213741=CARTESIAN_POINT('Ctrl Pts',(-9.64841682769347,-24.2750916690375,
23.5324023897512));
#213742=CARTESIAN_POINT('',(-10.4537268354654,-24.6423545983154,23.0850668842841));
#213743=CARTESIAN_POINT('Ctrl Pts',(-10.3896046954684,-24.5313156537134,
23.2074569039226));
#213744=CARTESIAN_POINT('Ctrl Pts',(-10.4110549884622,-24.5684706400968,
23.1665097870223));
#213745=CARTESIAN_POINT('Ctrl Pts',(-10.4329134173149,-24.6063520392798,
23.1266480740346));
#213746=CARTESIAN_POINT('Ctrl Pts',(-10.4537268376088,-24.6423546021589,
23.0850669406329));
#213747=CARTESIAN_POINT('Origin',(5.74151140322002,4.39848094363981,23.0850668176528));
#213748=CARTESIAN_POINT('Origin',(-9.87730281736553,-25.7867626711408,21.6389614100547));
#213749=CARTESIAN_POINT('',(-9.79596856717286,-25.629575963145,21.8159442881039));
#213750=CARTESIAN_POINT('',(-9.30229068152805,-24.6754939467078,21.9108025898384));
#213751=CARTESIAN_POINT('Origin',(-12.1484387336119,-30.1759617919774,22.000295950909));
#213752=CARTESIAN_POINT('Ctrl Pts',(-9.30229069603603,-24.6754937772035,
21.9108016173916));
#213753=CARTESIAN_POINT('Ctrl Pts',(-9.26061856107557,-24.5949581752452,
21.9242178664728));
#213754=CARTESIAN_POINT('Ctrl Pts',(-9.22599630773412,-24.5280471802559,
21.9215084548733));
#213755=CARTESIAN_POINT('Ctrl Pts',(-9.19060263669948,-24.4596453427965,
21.9222999558934));
#213756=CARTESIAN_POINT('Ctrl Pts',(-9.18168107186887,-24.4424035193316,
21.9231961255846));
#213757=CARTESIAN_POINT('Ctrl Pts',(-9.1731254450103,-24.4258689078976,
21.9279708118086));
#213758=CARTESIAN_POINT('Ctrl Pts',(-9.17106018842311,-24.4218775913359,
21.9297520557863));
#213759=CARTESIAN_POINT('Ctrl Pts',(-9.1687098719165,-24.4173353677408,
21.9334116634693));
#213760=CARTESIAN_POINT('Ctrl Pts',(-9.16799505462421,-24.415953911259,
21.9349132020985));
#213761=CARTESIAN_POINT('Ctrl Pts',(-9.16715306132403,-24.4143266743205,
21.9378083335086));
#213762=CARTESIAN_POINT('Ctrl Pts',(-9.16691596414573,-24.4138684601208,
21.938958826943));
#213763=CARTESIAN_POINT('Ctrl Pts',(-9.16659595897642,-24.4132500178694,
21.9414397867031));
#213764=CARTESIAN_POINT('Ctrl Pts',(-9.16652272173249,-24.4131084795116,
21.9427262407738));
#213765=CARTESIAN_POINT('Ctrl Pts',(-9.16652241456632,-24.4131078858817,
21.9440285922487));
#213766=CARTESIAN_POINT('',(-9.7959685715751,-25.6295760414557,21.8159441855799));
#213767=CARTESIAN_POINT('Origin',(5.74151140040698,4.39848095693847,20.700295934674));
#213768=CARTESIAN_POINT('',(2.35346157837647,-27.673058116394,21.2002959449786));
#213769=CARTESIAN_POINT('Origin',(5.74151140049068,4.3984809575025,21.2002959644972));
#213770=CARTESIAN_POINT('',(2.35346157441427,-27.673058123323,20.450858366814));
#213771=CARTESIAN_POINT('Ctrl Pts',(-8.95597613111697,-24.9967795854363,
21.746115485333));
#213772=CARTESIAN_POINT('Ctrl Pts',(-8.94990223505097,-24.986821514382,
21.7485518361624));
#213773=CARTESIAN_POINT('Ctrl Pts',(-8.9267552306957,-24.9488713780852,
21.7563710883026));
#213774=CARTESIAN_POINT('Ctrl Pts',(-8.88383095324976,-24.8784796469388,
21.7607940863386));
#213775=CARTESIAN_POINT('Ctrl Pts',(-8.82572636766788,-24.783170458129,
21.7456942584673));
#213776=CARTESIAN_POINT('Ctrl Pts',(-8.76368032927004,-24.6813652065472,
21.702828968683));
#213777=CARTESIAN_POINT('Ctrl Pts',(-8.70143216242248,-24.5791946616791,
21.623976803278));
#213778=CARTESIAN_POINT('Ctrl Pts',(-8.64556384040142,-24.4874719433557,
21.5011793039224));
#213779=CARTESIAN_POINT('Ctrl Pts',(-8.60693387386,-24.4240097891537,21.3305596194907));
#213780=CARTESIAN_POINT('Ctrl Pts',(-8.60235770685691,-24.41655681756,21.1844972232268));
#213781=CARTESIAN_POINT('Ctrl Pts',(-8.60946174430737,-24.4281589291674,
21.1028145551488));
#213782=CARTESIAN_POINT('Ctrl Pts',(-8.6108756114141,-24.430467599652,21.0895587675967));
#213783=CARTESIAN_POINT('Ctrl Pts',(-9.26467804081241,-24.7585986023881,
21.4753306814741));
#213784=CARTESIAN_POINT('Ctrl Pts',(-9.2611805132708,-24.7537309594304,
21.4762260891044));
#213785=CARTESIAN_POINT('Ctrl Pts',(-9.24788979594034,-24.735250945632,
21.4788840158489));
#213786=CARTESIAN_POINT('Ctrl Pts',(-9.22350727501914,-24.701481672177,
21.478676719144));
#213787=CARTESIAN_POINT('Ctrl Pts',(-9.19107848151818,-24.6568457154839,
21.467974179125));
#213788=CARTESIAN_POINT('Ctrl Pts',(-9.15711798919169,-24.6104338287668,
21.4437712777237));
#213789=CARTESIAN_POINT('Ctrl Pts',(-9.12374462940697,-24.5651798732388,
21.4028663329641));
#213790=CARTESIAN_POINT('Ctrl Pts',(-9.09440073405257,-24.5256984402258,
21.3423968883624));
#213791=CARTESIAN_POINT('Ctrl Pts',(-9.07444300450031,-24.4990553842746,
21.2612609203654));
#213792=CARTESIAN_POINT('Ctrl Pts',(-9.0721506067424,-24.4959404266118,
21.1929341124811));
#213793=CARTESIAN_POINT('Ctrl Pts',(-9.07575535066655,-24.5008153920409,
21.1545269554991));
#213794=CARTESIAN_POINT('Ctrl Pts',(-9.07647346849295,-24.5017873435401,
21.1482857573082));
#213795=CARTESIAN_POINT('Ctrl Pts',(-9.57671816680381,-24.6540466069726,
21.8174584649699));
#213796=CARTESIAN_POINT('Ctrl Pts',(-9.56987885206345,-24.6425960711969,
21.8193904787817));
#213797=CARTESIAN_POINT('Ctrl Pts',(-9.5439110514851,-24.5991320987562,
21.8250566907261));
#213798=CARTESIAN_POINT('Ctrl Pts',(-9.49642507562245,-24.519766623871,
21.8240252896716));
#213799=CARTESIAN_POINT('Ctrl Pts',(-9.43360549228181,-24.4149877404658,
21.7992902443547));
#213800=CARTESIAN_POINT('Ctrl Pts',(-9.36821643531147,-24.3061902221052,
21.7443751504283));
#213801=CARTESIAN_POINT('Ctrl Pts',(-9.3043813882641,-24.200268649858,21.6523143533466));
#213802=CARTESIAN_POINT('Ctrl Pts',(-9.24863017384141,-24.1080020527889,
21.5169514485819));
#213803=CARTESIAN_POINT('Ctrl Pts',(-9.21092466351247,-24.0458259694893,
21.3360114848321));
#213804=CARTESIAN_POINT('Ctrl Pts',(-9.20663156920739,-24.0385572876264,
21.1839156496977));
#213805=CARTESIAN_POINT('Ctrl Pts',(-9.21340852191328,-24.0499357120686,
21.0983718735061));
#213806=CARTESIAN_POINT('Ctrl Pts',(-9.21475902682239,-24.0522045849366,
21.0844688564069));
#213807=CARTESIAN_POINT('Ctrl Pts',(-9.34718404053982,-24.8657016748942,
22.1750445997993));
#213808=CARTESIAN_POINT('Ctrl Pts',(-9.33692051152377,-24.8474905648317,
22.1787805547428));
#213809=CARTESIAN_POINT('Ctrl Pts',(-9.2978801178549,-24.7782177814256,
22.1903713245305));
#213810=CARTESIAN_POINT('Ctrl Pts',(-9.22599080171146,-24.6506616254484,
22.1937611347244));
#213811=CARTESIAN_POINT('Ctrl Pts',(-9.12978497102706,-24.4799506309047,
22.1610686106438));
#213812=CARTESIAN_POINT('Ctrl Pts',(-9.02833661852547,-24.2999318747138,
22.0796991303277));
#213813=CARTESIAN_POINT('Ctrl Pts',(-8.92789832151891,-24.1217017143174,
21.9367123473012));
#213814=CARTESIAN_POINT('Ctrl Pts',(-8.83892287238254,-23.9638016947822,
21.7200201482612));
#213815=CARTESIAN_POINT('Ctrl Pts',(-8.77804233084539,-23.8557914176002,
21.4242751692833));
#213816=CARTESIAN_POINT('Ctrl Pts',(-8.77095787024579,-23.8431308793807,
21.1731906836053));
#213817=CARTESIAN_POINT('Ctrl Pts',(-8.78203893827873,-23.8628864458667,
21.0324123524303));
#213818=CARTESIAN_POINT('Ctrl Pts',(-8.78424563550816,-23.8668210792909,
21.009550863682));
#213819=CARTESIAN_POINT('',(-9.05433667177007,-24.818708026076,21.7002958938588));
#213820=CARTESIAN_POINT('Ctrl Pts',(-9.05433672837503,-24.8187079908668,
21.700295743014));
#213821=CARTESIAN_POINT('Ctrl Pts',(-9.04963923732793,-24.8111600136329,
21.7002949327965));
#213822=CARTESIAN_POINT('Ctrl Pts',(-9.02738407808092,-24.7753967735564,
21.6991814218509));
#213823=CARTESIAN_POINT('Ctrl Pts',(-8.98574644044253,-24.7085171132176,
21.6871257934808));
#213824=CARTESIAN_POINT('Ctrl Pts',(-8.92987741131513,-24.6188460543988,
21.6471629495879));
#213825=CARTESIAN_POINT('Ctrl Pts',(-8.87420611686423,-24.5295633120188,
21.5755936681623));
#213826=CARTESIAN_POINT('Ctrl Pts',(-8.8245719262121,-24.4500243212707,
21.4658748729629));
#213827=CARTESIAN_POINT('Ctrl Pts',(-8.79481602178565,-24.402371633449,
21.3343477435903));
#213828=CARTESIAN_POINT('Ctrl Pts',(-8.78879521811868,-24.3927309659304,
21.240407139041));
#213829=CARTESIAN_POINT('Ctrl Pts',(-8.78878748322556,-24.3927181117391,
21.2002959581793));
#213830=CARTESIAN_POINT('Origin',(-9.05433410898446,-24.8187021719377,22.0002959519175));
#213831=CARTESIAN_POINT('Origin',(19.5916689407693,-21.5996743076437,20.8215240283148));
#213832=CARTESIAN_POINT('',(19.1586225705773,-21.8496159831835,20.3835631794141));
#213833=CARTESIAN_POINT('',(19.1586222831224,-21.8496154849473,20.38357047971));
#213834=CARTESIAN_POINT('',(19.1038646211142,-21.4899157281863,19.700295944216));
#213835=CARTESIAN_POINT('Origin',(19.5916689408593,-21.5996743080885,19.7002959445844));
#213836=CARTESIAN_POINT('Ctrl Pts',(19.1038646214519,-21.4899157275622,
19.7002959445322));
#213837=CARTESIAN_POINT('Ctrl Pts',(19.0907112112403,-21.548373938982,19.8296915037955));
#213838=CARTESIAN_POINT('Ctrl Pts',(19.0872314196494,-21.6126576224485,
19.9587515249723));
#213839=CARTESIAN_POINT('Ctrl Pts',(19.1070961264888,-21.7350279544167,
20.1862583011472));
#213840=CARTESIAN_POINT('Ctrl Pts',(19.1259215439313,-21.7929585800033,
20.287292492005));
#213841=CARTESIAN_POINT('Ctrl Pts',(19.1586226814002,-21.8496161755525,
20.3835630285561));
#213842=CARTESIAN_POINT('Origin',(14.793944979987,-14.2871096457108,25.9255917782605));
#213843=CARTESIAN_POINT('',(20.4029949814867,-24.0056914486789,21.700298046703));
#213844=CARTESIAN_POINT('Ctrl Pts',(19.1586226816319,-21.8496161754291,
20.3835630285496));
#213845=CARTESIAN_POINT('Ctrl Pts',(19.2272068836399,-21.9684493427483,
20.5854781086884));
#213846=CARTESIAN_POINT('Ctrl Pts',(19.3079310763952,-22.1083169977362,
20.7700490720507));
#213847=CARTESIAN_POINT('Ctrl Pts',(19.4900922888616,-22.4239406137474,
21.0959569055056));
#213848=CARTESIAN_POINT('Ctrl Pts',(19.5909179553896,-22.5986373069952,
21.2366184916098));
#213849=CARTESIAN_POINT('Ctrl Pts',(19.8068543945757,-22.972781938773,21.4650316848915));
#213850=CARTESIAN_POINT('Ctrl Pts',(19.9216661487495,-23.171711779658,21.552859000459));
#213851=CARTESIAN_POINT('Ctrl Pts',(20.1587673445898,-23.5825277583965,
21.670352649387));
#213852=CARTESIAN_POINT('Ctrl Pts',(20.2810412138108,-23.7943869144822,
21.7003053790815));
#213853=CARTESIAN_POINT('Ctrl Pts',(20.4029949839135,-24.0056914473296,
21.7003001500512));
#213854=CARTESIAN_POINT('',(20.6407580613453,-24.4176542426956,21.7002960401437));
#213855=CARTESIAN_POINT('',(20.6407580608347,-24.4176542417824,21.7002959440426));
#213856=CARTESIAN_POINT('',(20.6407580613083,-24.4176542428403,22.0807265969158));
#213857=CARTESIAN_POINT('',(20.6407580612055,-24.4176542427689,23.0660940029465));
#213858=CARTESIAN_POINT('',(20.4923974028457,-24.1462807639851,22.1925251502518));
#213859=CARTESIAN_POINT('Ctrl Pts',(20.4923974028457,-24.1462807639851,
22.1925251502518));
#213860=CARTESIAN_POINT('Ctrl Pts',(20.5461851406725,-24.2347458885814,
22.1552589658089));
#213861=CARTESIAN_POINT('Ctrl Pts',(20.5934716010775,-24.3262000656631,
22.1179927813623));
#213862=CARTESIAN_POINT('Ctrl Pts',(20.6407580613083,-24.4176542428403,
22.0807265969158));
#213863=CARTESIAN_POINT('',(20.4940483607563,-24.1565204256989,22.6195418521922));
#213864=CARTESIAN_POINT('Ctrl Pts',(20.4940483607563,-24.1565204256989,
22.6195418521922));
#213865=CARTESIAN_POINT('Ctrl Pts',(20.4988904795248,-24.1432758510624,
22.483445158849));
#213866=CARTESIAN_POINT('Ctrl Pts',(20.4988945798961,-24.1432837812812,
22.3379851545522));
#213867=CARTESIAN_POINT('Ctrl Pts',(20.4923974028457,-24.1462807639851,
22.1925251502518));
#213868=CARTESIAN_POINT('Ctrl Pts',(20.4895572638812,-24.1556474225908,
22.6207269310987));
#213869=CARTESIAN_POINT('Ctrl Pts',(20.4618821302289,-24.1077195526273,
22.6429288150296));
#213870=CARTESIAN_POINT('Ctrl Pts',(20.430195437637,-24.0528256227028,22.6673692011823));
#213871=CARTESIAN_POINT('Ctrl Pts',(20.3931050097164,-23.9885536772846,
22.696610002481));
#213872=CARTESIAN_POINT('Ctrl Pts',(20.3735697689804,-23.9547021420852,
22.712010905752));
#213873=CARTESIAN_POINT('Ctrl Pts',(20.3525358925909,-23.9182488802104,
22.7287434714283));
#213874=CARTESIAN_POINT('Ctrl Pts',(20.3298052570789,-23.8788384252925,
22.7471819791511));
#213875=CARTESIAN_POINT('',(14.9127728492361,-14.4929976369548,25.6290595455489));
#213876=CARTESIAN_POINT('Ctrl Pts',(6.45083797879288,-24.6143323936488,
18.5822422448343));
#213877=CARTESIAN_POINT('Ctrl Pts',(6.45083885273579,-24.6020456297228,
18.8453912489565));
#213878=CARTESIAN_POINT('Ctrl Pts',(6.4518425836048,-24.6617638191313,19.3808412448215));
#213879=CARTESIAN_POINT('Ctrl Pts',(6.44380323140552,-24.9569406071689,
20.1202930497204));
#213880=CARTESIAN_POINT('Ctrl Pts',(6.37712125502077,-25.4329877703134,
20.7341717680685));
#213881=CARTESIAN_POINT('Ctrl Pts',(6.21825932572989,-25.9758313770735,
21.1634766713848));
#213882=CARTESIAN_POINT('Ctrl Pts',(5.97420265492978,-26.49500175329,21.4289178162603));
#213883=CARTESIAN_POINT('Ctrl Pts',(5.67666511901265,-26.9410365098111,
21.5739575694312));
#213884=CARTESIAN_POINT('Ctrl Pts',(5.35736749502476,-27.3020507904397,
21.6422423143391));
#213885=CARTESIAN_POINT('Ctrl Pts',(5.05401552339798,-27.5709252973172,
21.6648379659985));
#213886=CARTESIAN_POINT('Ctrl Pts',(4.85637951695978,-27.7138504230092,
21.6655381876812));
#213887=CARTESIAN_POINT('Ctrl Pts',(4.77018842751924,-27.7708711615472,
21.6640400861817));
#213888=CARTESIAN_POINT('Ctrl Pts',(5.99657328148545,-24.3772063193413,
18.5738489419926));
#213889=CARTESIAN_POINT('Ctrl Pts',(5.99600816109223,-24.3653217266109,
18.8560871199987));
#213890=CARTESIAN_POINT('Ctrl Pts',(5.99980424928908,-24.4227977771897,
19.4258564063533));
#213891=CARTESIAN_POINT('Ctrl Pts',(6.00604853178986,-24.7047038964814,
20.211455900702));
#213892=CARTESIAN_POINT('Ctrl Pts',(5.96071008089069,-25.164168148564,20.8671829393938));
#213893=CARTESIAN_POINT('Ctrl Pts',(5.82513939558964,-25.6886056402826,
21.3249076117911));
#213894=CARTESIAN_POINT('Ctrl Pts',(5.60403089550014,-26.1878921311376,
21.6069103723324));
#213895=CARTESIAN_POINT('Ctrl Pts',(5.33043674670871,-26.6113464513035,
21.7596502389837));
#213896=CARTESIAN_POINT('Ctrl Pts',(5.03720421422138,-26.9484747149107,
21.8308503383022));
#213897=CARTESIAN_POINT('Ctrl Pts',(4.76070695438871,-27.1952020203113,
21.8541569875789));
#213898=CARTESIAN_POINT('Ctrl Pts',(4.58195781995762,-27.3244783400935,
21.8548617113407));
#213899=CARTESIAN_POINT('Ctrl Pts',(4.50430566358378,-27.3757360110969,
21.8533282652725));
#213900=CARTESIAN_POINT('Ctrl Pts',(5.59885342211643,-24.7000320141515,
18.5899161177409));
#213901=CARTESIAN_POINT('Ctrl Pts',(5.59900695545096,-24.6908613253098,
18.8356121716199));
#213902=CARTESIAN_POINT('Ctrl Pts',(5.59899296994949,-24.7355118872838,
19.3396845467905));
#213903=CARTESIAN_POINT('Ctrl Pts',(5.58920522456368,-24.9568030465821,
20.0369442001321));
#213904=CARTESIAN_POINT('Ctrl Pts',(5.53425880503475,-25.3123891257715,
20.6125616163181));
#213905=CARTESIAN_POINT('Ctrl Pts',(5.41079931309604,-25.717733140942,21.015882744186));
#213906=CARTESIAN_POINT('Ctrl Pts',(5.22459746064364,-26.1060162439219,
21.2661818486716));
#213907=CARTESIAN_POINT('Ctrl Pts',(4.99868218324899,-26.4410868716257,
21.4041815013405));
#213908=CARTESIAN_POINT('Ctrl Pts',(4.75614471849887,-26.7138036657025,
21.4698007809041));
#213909=CARTESIAN_POINT('Ctrl Pts',(4.52515460892442,-26.9180934498482,
21.4917463776382));
#213910=CARTESIAN_POINT('Ctrl Pts',(4.37428718211898,-27.0271941629031,
21.4924424833262));
#213911=CARTESIAN_POINT('Ctrl Pts',(4.30841072527052,-27.0708063171662,
21.4909766964919));
#213912=CARTESIAN_POINT('Ctrl Pts',(5.73820503118284,-25.1927702583561,
18.611031349744));
#213913=CARTESIAN_POINT('Ctrl Pts',(5.73949358618279,-25.1853462560538,
18.8087043130437));
#213914=CARTESIAN_POINT('Ctrl Pts',(5.73367044139488,-25.2220837859031,
19.2264388312846));
#213915=CARTESIAN_POINT('Ctrl Pts',(5.69690496168704,-25.408650916055,19.8076036412619));
#213916=CARTESIAN_POINT('Ctrl Pts',(5.61300746337515,-25.6985695589961,
20.2779422392));
#213917=CARTESIAN_POINT('Ctrl Pts',(5.47584632477708,-26.0280219229878,
20.6097670762173));
#213918=CARTESIAN_POINT('Ctrl Pts',(5.2943352540278,-26.3482968467733,20.8184017295456));
#213919=CARTESIAN_POINT('Ctrl Pts',(5.08222854051461,-26.6359660352518,
20.9370300226501));
#213920=CARTESIAN_POINT('Ctrl Pts',(4.85376614807898,-26.8815680873445,
20.9953150757645));
#213921=CARTESIAN_POINT('Ctrl Pts',(4.63195371717362,-27.074403200422,21.0154719978952));
#213922=CARTESIAN_POINT('Ctrl Pts',(4.48427604909938,-27.1811777520642,
21.0161567783054));
#213923=CARTESIAN_POINT('Ctrl Pts',(4.41918461397663,-27.2244992859649,
21.0147799092138));
#213924=CARTESIAN_POINT('',(4.47427374524175,-27.1437167660395,21.2002959463732));
#213925=CARTESIAN_POINT('',(4.76372281854374,-27.551416692861,21.7002980425301));
#213926=CARTESIAN_POINT('Origin',(4.76372281617586,-27.5514166951868,21.2002959453627));
#213927=CARTESIAN_POINT('',(6.19344265438649,-24.7313390594957,19.7003555912605));
#213928=CARTESIAN_POINT('Ctrl Pts',(4.7637228185539,-27.5514166928694,21.7003001187221));
#213929=CARTESIAN_POINT('Ctrl Pts',(4.81026272022211,-27.5111570744887,
21.7003000482258));
#213930=CARTESIAN_POINT('Ctrl Pts',(4.85535130540688,-27.4702231970249,
21.6994218965513));
#213931=CARTESIAN_POINT('Ctrl Pts',(4.89898578743472,-27.4287601351266,
21.6976171577801));
#213932=CARTESIAN_POINT('Ctrl Pts',(4.9501783493074,-27.380115112589,21.695499813952));
#213933=CARTESIAN_POINT('Ctrl Pts',(4.99936909277632,-27.330742883756,21.6921062194767));
#213934=CARTESIAN_POINT('Ctrl Pts',(5.04657955462733,-27.2808880883081,
21.6873720158041));
#213935=CARTESIAN_POINT('Ctrl Pts',(5.08714784788062,-27.2380474999614,
21.6833038801541));
#213936=CARTESIAN_POINT('Ctrl Pts',(5.12625435384564,-27.1948499525893,
21.6782465505808));
#213937=CARTESIAN_POINT('Ctrl Pts',(5.16392531902982,-27.151431298055,21.6721793416543));
#213938=CARTESIAN_POINT('Ctrl Pts',(5.16853250011678,-27.146121171197,21.6714373184521));
#213939=CARTESIAN_POINT('Ctrl Pts',(5.17311822230818,-27.1408077162282,
21.6706802113052));
#213940=CARTESIAN_POINT('Ctrl Pts',(5.17768254433858,-27.1354911642488,
21.6699079998291));
#213941=CARTESIAN_POINT('Ctrl Pts',(5.21964648533057,-27.0866112929213,
21.6628083612412));
#213942=CARTESIAN_POINT('Ctrl Pts',(5.25979995482968,-27.0374732160924,
21.6544298916547));
#213943=CARTESIAN_POINT('Ctrl Pts',(5.29817703005014,-26.9883247781127,
21.6447660894876));
#213944=CARTESIAN_POINT('Ctrl Pts',(5.309477693149,-26.9738523375671,21.6419204486482));
#213945=CARTESIAN_POINT('Ctrl Pts',(5.32062444883395,-26.959378717145,21.638963522066));
#213946=CARTESIAN_POINT('Ctrl Pts',(5.33161846082011,-26.9449095561472,
21.6358955402866));
#213947=CARTESIAN_POINT('Ctrl Pts',(5.35781376924624,-26.9104340493457,
21.6285854946856));
#213948=CARTESIAN_POINT('Ctrl Pts',(5.38314166802128,-26.8759844924364,
21.6206446191576));
#213949=CARTESIAN_POINT('Ctrl Pts',(5.40762063215945,-26.8416304478511,
21.6120797669084));
#213950=CARTESIAN_POINT('Ctrl Pts',(5.41846044127578,-26.8264177418078,
21.6082870670634));
#213951=CARTESIAN_POINT('Ctrl Pts',(5.42938257544598,-26.8108741001416,
21.604282352298));
#213952=CARTESIAN_POINT('Ctrl Pts',(5.44005270391236,-26.7954662212305,
21.6001793317001));
#213953=CARTESIAN_POINT('Ctrl Pts',(5.44427287688711,-26.7893722070502,
21.5985565343086));
#213954=CARTESIAN_POINT('Ctrl Pts',(5.44845398648385,-26.7832996356267,
21.5969187581696));
#213955=CARTESIAN_POINT('Ctrl Pts',(5.45257676328833,-26.7772781461724,
21.5952746241012));
#213956=CARTESIAN_POINT('Ctrl Pts',(5.46156979450677,-26.7641434446808,
21.5916882672098));
#213957=CARTESIAN_POINT('Ctrl Pts',(5.47028416920126,-26.7512513650735,
21.5880704177692));
#213958=CARTESIAN_POINT('Ctrl Pts',(5.478533219338,-26.738916923486,21.5845258891584));
#213959=CARTESIAN_POINT('Ctrl Pts',(5.53410476972942,-26.6558232301672,
21.5606473883559));
#213960=CARTESIAN_POINT('Ctrl Pts',(5.5861834905245,-26.571199788474,21.5324486708943));
#213961=CARTESIAN_POINT('Ctrl Pts',(5.63451182869077,-26.4859649770527,
21.4995711821657));
#213962=CARTESIAN_POINT('Ctrl Pts',(5.65990489590815,-26.441180211472,21.4822964255136));
#213963=CARTESIAN_POINT('Ctrl Pts',(5.68426244648382,-26.3962257637509,
21.4637297923021));
#213964=CARTESIAN_POINT('Ctrl Pts',(5.70754579100583,-26.3512295425515,
21.4438176919981));
#213965=CARTESIAN_POINT('Ctrl Pts',(5.74325623811383,-26.2822173275888,
21.4132778353189));
#213966=CARTESIAN_POINT('Ctrl Pts',(5.77644052622941,-26.2131075919647,
21.3795736249806));
#213967=CARTESIAN_POINT('Ctrl Pts',(5.80716346602379,-26.144490155268,21.342759054731));
#213968=CARTESIAN_POINT('Ctrl Pts',(5.8219765503922,-26.1114062158489,21.325008886982));
#213969=CARTESIAN_POINT('Ctrl Pts',(5.83621727204338,-26.0784364766854,
21.3065354952967));
#213970=CARTESIAN_POINT('Ctrl Pts',(5.84989186831109,-26.0456459378298,
21.287344014331));
#213971=CARTESIAN_POINT('Ctrl Pts',(5.85620698317266,-26.0305028202421,
21.2784811269529));
#213972=CARTESIAN_POINT('Ctrl Pts',(5.86226106221152,-26.0157356787068,
21.2696663648947));
#213973=CARTESIAN_POINT('Ctrl Pts',(5.86825434917398,-26.0008815156917,
21.260627410096));
#213974=CARTESIAN_POINT('Ctrl Pts',(5.87415071833858,-25.986267560225,21.2517346247697));
#213975=CARTESIAN_POINT('Ctrl Pts',(5.87998823869987,-25.9715691036478,
21.2426248266788));
#213976=CARTESIAN_POINT('Ctrl Pts',(5.88592532177571,-25.9563544401767,
21.2330018091697));
#213977=CARTESIAN_POINT('Ctrl Pts',(5.88702089657521,-25.9535468658731,
21.2312260658722));
#213978=CARTESIAN_POINT('Ctrl Pts',(5.88811977037281,-25.9507217464974,
21.2294327424097));
#213979=CARTESIAN_POINT('Ctrl Pts',(5.88922281161385,-25.9478764175022,
21.2276198326618));
#213980=CARTESIAN_POINT('Ctrl Pts',(5.89944925196794,-25.9214969983343,
21.2108121080602));
#213981=CARTESIAN_POINT('Ctrl Pts',(5.90937564136592,-25.8952400948126,
21.1935056268831));
#213982=CARTESIAN_POINT('Ctrl Pts',(5.91900066123089,-25.8691384302212,
21.1756959386568));
#213983=CARTESIAN_POINT('Ctrl Pts',(5.93414094447623,-25.8280801674196,
21.147681064086));
#213984=CARTESIAN_POINT('Ctrl Pts',(5.9485355403836,-25.7874057052384,21.1184211044727));
#213985=CARTESIAN_POINT('Ctrl Pts',(5.96224232088422,-25.7472102057181,
21.0879433799814));
#213986=CARTESIAN_POINT('Ctrl Pts',(5.97345256603828,-25.7143358627102,
21.0630168289747));
#213987=CARTESIAN_POINT('Ctrl Pts',(5.98420269240776,-25.6817819803913,
21.0372756673106));
#213988=CARTESIAN_POINT('Ctrl Pts',(5.99452352276214,-25.6496043186962,
21.0107339640332));
#213989=CARTESIAN_POINT('Ctrl Pts',(5.99968393793935,-25.6335154878486,
20.9974631123945));
#213990=CARTESIAN_POINT('Ctrl Pts',(6.00473702949673,-25.6175207407438,
20.9839920913091));
#213991=CARTESIAN_POINT('Ctrl Pts',(6.00968657716025,-25.601627441852,20.9703226309584));
#213992=CARTESIAN_POINT('Ctrl Pts',(6.01216135099204,-25.5936807924061,
20.963487900783));
#213993=CARTESIAN_POINT('Ctrl Pts',(6.01461023887402,-25.5857595068207,
20.956603558548));
#213994=CARTESIAN_POINT('Ctrl Pts',(6.0170337120829,-25.5778645256126,20.9496698142116));
#213995=CARTESIAN_POINT('Ctrl Pts',(6.01824544868736,-25.5739170350085,
20.9462029420433));
#213996=CARTESIAN_POINT('Ctrl Pts',(6.01945083162531,-25.5699761206252,
20.942723719207));
#213997=CARTESIAN_POINT('Ctrl Pts',(6.02064991959221,-25.5660419015961,
20.9392321717897));
#213998=CARTESIAN_POINT('Ctrl Pts',(6.02124946357566,-25.5640747920816,
20.937486398081));
#213999=CARTESIAN_POINT('Ctrl Pts',(6.02184743381649,-25.5621093564135,
20.9357375432179));
#214000=CARTESIAN_POINT('Ctrl Pts',(6.02244383763841,-25.5601456095887,
20.933985610457));
#214001=CARTESIAN_POINT('Ctrl Pts',(6.02304024146034,-25.5581818627638,
20.9322336776962));
#214002=CARTESIAN_POINT('Ctrl Pts',(6.0238953099913,-25.5553599298244,20.9297075137305));
#214003=CARTESIAN_POINT('Ctrl Pts',(6.02422835716856,-25.5542594506873,
20.9287205817141));
#214004=CARTESIAN_POINT('Ctrl Pts',(6.02845526786093,-25.5402925794785,
20.9161948082577));
#214005=CARTESIAN_POINT('Ctrl Pts',(6.0332150521689,-25.5244521045818,20.9017605150245));
#214006=CARTESIAN_POINT('Ctrl Pts',(6.03839853871905,-25.5068404633958,
20.8852780988619));
#214007=CARTESIAN_POINT('Ctrl Pts',(6.04346408818521,-25.4896295304175,
20.869170698257));
#214008=CARTESIAN_POINT('Ctrl Pts',(6.04893391818254,-25.470726653599,20.8511069568249));
#214009=CARTESIAN_POINT('Ctrl Pts',(6.05468859102023,-25.4502654815769,
20.8309308412694));
#214010=CARTESIAN_POINT('Ctrl Pts',(6.05789260612093,-25.4388733649465,
20.8196974348297));
#214011=CARTESIAN_POINT('Ctrl Pts',(6.06118463320581,-25.4269989096432,
20.8078087797734));
#214012=CARTESIAN_POINT('Ctrl Pts',(6.06454227056514,-25.4146713582903,
20.7952350045967));
#214013=CARTESIAN_POINT('Ctrl Pts',(6.06820413908364,-25.4012268235243,
20.7815219359861));
#214014=CARTESIAN_POINT('Ctrl Pts',(6.07194403548481,-25.3872432090929,
20.7669939758246));
#214015=CARTESIAN_POINT('Ctrl Pts',(6.07573166140028,-25.372765462316,20.7516099559802));
#214016=CARTESIAN_POINT('Ctrl Pts',(6.07999081845956,-25.3564853441725,
20.7343107405396));
#214017=CARTESIAN_POINT('Ctrl Pts',(6.08431018519821,-25.339580388618,20.7159288930734));
#214018=CARTESIAN_POINT('Ctrl Pts',(6.08864816615544,-25.3221193372156,
20.696406791314));
#214019=CARTESIAN_POINT('Ctrl Pts',(6.09215025532554,-25.3080228809107,
20.6806464314085));
#214020=CARTESIAN_POINT('Ctrl Pts',(6.09560100525927,-25.2938227106658,
20.6644372045314));
#214021=CARTESIAN_POINT('Ctrl Pts',(6.09906502480607,-25.2792224224494,
20.6473775129937));
#214022=CARTESIAN_POINT('Ctrl Pts',(6.10238090650758,-25.2652465115518,
20.631047374483));
#214023=CARTESIAN_POINT('Ctrl Pts',(6.10570885161104,-25.2509036808402,
20.6139378892074));
#214024=CARTESIAN_POINT('Ctrl Pts',(6.10908569143119,-25.2359671102155,
20.5956693966552));
#214025=CARTESIAN_POINT('Ctrl Pts',(6.11043679241596,-25.2299908672324,
20.5883600247002));
#214026=CARTESIAN_POINT('Ctrl Pts',(6.11179549855017,-25.2239199827122,
20.5808647989093));
#214027=CARTESIAN_POINT('Ctrl Pts',(6.11316326263919,-25.217741721014,20.5731581087303));
#214028=CARTESIAN_POINT('Ctrl Pts',(6.1202332232133,-25.1858063405094,20.5333222948209));
#214029=CARTESIAN_POINT('Ctrl Pts',(6.12644563168611,-25.15587890852,20.4939168737046));
#214030=CARTESIAN_POINT('Ctrl Pts',(6.13198579809714,-25.1278301870677,
20.4551720013494));
#214031=CARTESIAN_POINT('Ctrl Pts',(6.13767308477899,-25.099036625986,20.4153982508538));
#214032=CARTESIAN_POINT('Ctrl Pts',(6.14265178593182,-25.0722226491255,
20.3763204305994));
#214033=CARTESIAN_POINT('Ctrl Pts',(6.14708488802407,-25.0472383910819,
20.3381459575285));
#214034=CARTESIAN_POINT('Ctrl Pts',(6.15172464234673,-25.0210894739481,
20.2981919540427));
#214035=CARTESIAN_POINT('Ctrl Pts',(6.15576665393169,-24.996944578208,20.259227406224));
#214036=CARTESIAN_POINT('Ctrl Pts',(6.15935910456473,-24.9746248175096,
20.2214468742288));
#214037=CARTESIAN_POINT('Ctrl Pts',(6.16201668373504,-24.9581133780558,
20.1934980545706));
#214038=CARTESIAN_POINT('Ctrl Pts',(6.16442739449324,-24.9426005844218,
20.1661962547307));
#214039=CARTESIAN_POINT('Ctrl Pts',(6.16663918301055,-24.9280130272733,
20.139606636814));
#214040=CARTESIAN_POINT('Ctrl Pts',(6.16895627972554,-24.9127309239059,
20.111751027724));
#214041=CARTESIAN_POINT('Ctrl Pts',(6.17105484448893,-24.8984636372631,
20.0846767773968));
#214042=CARTESIAN_POINT('Ctrl Pts',(6.17297472777043,-24.8851141115317,
20.0584409022225));
#214043=CARTESIAN_POINT('Ctrl Pts',(6.17577156913428,-24.865666832568,20.0202210887521));
#214044=CARTESIAN_POINT('Ctrl Pts',(6.17819032604576,-24.8481658602219,
19.9837819920336));
#214045=CARTESIAN_POINT('Ctrl Pts',(6.18032876069367,-24.8323389222232,
19.9492696114294));
#214046=CARTESIAN_POINT('Ctrl Pts',(6.18251344939528,-24.8161696496852,
19.9140107326766));
#214047=CARTESIAN_POINT('Ctrl Pts',(6.18440524381033,-24.8017474917757,
19.8807625498203));
#214048=CARTESIAN_POINT('Ctrl Pts',(6.18608055312606,-24.7888176885904,
19.8496477075673));
#214049=CARTESIAN_POINT('Ctrl Pts',(6.18780789512756,-24.7754863044075,
19.8175664832888));
#214050=CARTESIAN_POINT('Ctrl Pts',(6.18930480344664,-24.7637412219687,
19.7877529432005));
#214051=CARTESIAN_POINT('Ctrl Pts',(6.19063040818174,-24.7533431185403,
19.7603106056945));
#214052=CARTESIAN_POINT('Ctrl Pts',(6.19166631822161,-24.7452173933887,
19.7388654552756));
#214053=CARTESIAN_POINT('Ctrl Pts',(6.1925970701869,-24.7379150501102,19.7188676905131));
#214054=CARTESIAN_POINT('Ctrl Pts',(6.19344265438653,-24.7313390594951,
19.7003555912604));
#214055=CARTESIAN_POINT('',(5.69766214059982,-25.186852366476,19.7002967132524));
#214056=CARTESIAN_POINT('Ctrl Pts',(6.19344148558751,-24.7313179375569,
19.7002959441053));
#214057=CARTESIAN_POINT('Ctrl Pts',(6.13728511636606,-24.7322647735614,
19.7002959441052));
#214058=CARTESIAN_POINT('Ctrl Pts',(6.08186731099198,-24.7432105573128,
19.7002959441026));
#214059=CARTESIAN_POINT('Ctrl Pts',(5.9735491858121,-24.7849183189368,19.7002959441024));
#214060=CARTESIAN_POINT('Ctrl Pts',(5.92218449095085,-24.816484566492,19.7002959441046));
#214061=CARTESIAN_POINT('Ctrl Pts',(5.82685041504256,-24.9007034231005,
19.7002959441043));
#214062=CARTESIAN_POINT('Ctrl Pts',(5.78553484417327,-24.9545747333238,
19.7002959441632));
#214063=CARTESIAN_POINT('Ctrl Pts',(5.72675675619714,-25.0685042214861,
19.7002959441629));
#214064=CARTESIAN_POINT('Ctrl Pts',(5.7077024021146,-25.1268132733585,19.7002959441039));
#214065=CARTESIAN_POINT('Ctrl Pts',(5.69772888382481,-25.186863483515,19.7002959441038));
#214066=CARTESIAN_POINT('Ctrl Pts',(4.47427388722335,-27.1437166728636,
21.2002959469758));
#214067=CARTESIAN_POINT('Ctrl Pts',(4.55671460695387,-27.0851873207295,
21.2026430710858));
#214068=CARTESIAN_POINT('Ctrl Pts',(4.6361600955776,-27.0225127715222,21.2000439353265));
#214069=CARTESIAN_POINT('Ctrl Pts',(4.71221341285969,-26.956022456251,21.1924985406849));
#214070=CARTESIAN_POINT('Ctrl Pts',(4.72912065856734,-26.9412411404894,
21.190821140596));
#214071=CARTESIAN_POINT('Ctrl Pts',(4.74586039598572,-26.9262713994688,
21.1888992926425));
#214072=CARTESIAN_POINT('Ctrl Pts',(4.7624285011549,-26.9111171098263,21.1867329968352));
#214073=CARTESIAN_POINT('Ctrl Pts',(4.80797643991538,-26.8694559391886,
21.1807775597009));
#214074=CARTESIAN_POINT('Ctrl Pts',(4.85222683999453,-26.8263996442901,
21.1729746499947));
#214075=CARTESIAN_POINT('Ctrl Pts',(4.89509757379,-26.7820322122051,21.1633242677164));
#214076=CARTESIAN_POINT('Ctrl Pts',(4.91653294068767,-26.7598484961627,
21.1584990765773));
#214077=CARTESIAN_POINT('Ctrl Pts',(4.93762347363135,-26.7373370734928,
21.1532120172951));
#214078=CARTESIAN_POINT('Ctrl Pts',(4.95835941462772,-26.714508893747,21.14746308987));
#214079=CARTESIAN_POINT('Ctrl Pts',(4.96957476667765,-26.702161922247,21.144353694208));
#214080=CARTESIAN_POINT('Ctrl Pts',(4.98036960737915,-26.6900773782407,
21.1412121673113));
#214081=CARTESIAN_POINT('Ctrl Pts',(4.9912602008046,-26.6776841637716,21.1378714117794));
#214082=CARTESIAN_POINT('Ctrl Pts',(5.00050510572821,-26.6671637003783,
21.1350354811685));
#214083=CARTESIAN_POINT('Ctrl Pts',(5.0098185196408,-26.6564202721529,21.1320559839072));
#214084=CARTESIAN_POINT('Ctrl Pts',(5.01949405025375,-26.64508532364,21.1288307031659));
#214085=CARTESIAN_POINT('Ctrl Pts',(5.06346980505174,-26.5935674341936,
21.1141716461376));
#214086=CARTESIAN_POINT('Ctrl Pts',(5.10441272881334,-26.5420721760823,
21.0971690261239));
#214087=CARTESIAN_POINT('Ctrl Pts',(5.14253959379242,-26.4909543525621,
21.0778228431246));
#214088=CARTESIAN_POINT('Ctrl Pts',(5.18185608399524,-26.4382415630703,
21.0578730252004));
#214089=CARTESIAN_POINT('Ctrl Pts',(5.21817856340818,-26.3859302099499,
21.0354311161441));
#214090=CARTESIAN_POINT('Ctrl Pts',(5.25176325602495,-26.3343561141429,
21.0104971159554));
#214091=CARTESIAN_POINT('Ctrl Pts',(5.27925200593461,-26.2921432096619,
20.9900888751162));
#214092=CARTESIAN_POINT('Ctrl Pts',(5.30490711290035,-26.2504231490002,
20.9680111161281));
#214093=CARTESIAN_POINT('Ctrl Pts',(5.32887422250222,-26.2093546913034,
20.944263838991));
#214094=CARTESIAN_POINT('Ctrl Pts',(5.34248176900951,-26.1860376974156,
20.9307811043838));
#214095=CARTESIAN_POINT('Ctrl Pts',(5.35554525154255,-26.1629303410571,
20.916760199788));
#214096=CARTESIAN_POINT('Ctrl Pts',(5.36809159749564,-26.1400585976321,
20.9022011252037));
#214097=CARTESIAN_POINT('Ctrl Pts',(5.37522840232445,-26.1270483419346,
20.8939194092216));
#214098=CARTESIAN_POINT('Ctrl Pts',(5.38195190068385,-26.1145717006388,
20.8857860859851));
#214099=CARTESIAN_POINT('Ctrl Pts',(5.38869051549447,-26.1018545255458,
20.8772507554983));
#214100=CARTESIAN_POINT('Ctrl Pts',(5.39379823734103,-26.0922151864717,
20.8707811626784));
#214101=CARTESIAN_POINT('Ctrl Pts',(5.39891379277431,-26.0824371500129,
20.864080604366));
#214102=CARTESIAN_POINT('Ctrl Pts',(5.40420618972624,-26.0721740475667,
20.8569093914851));
#214103=CARTESIAN_POINT('Ctrl Pts',(5.43707239679095,-26.0084393630399,
20.8123755876925));
#214104=CARTESIAN_POINT('Ctrl Pts',(5.46684037243539,-25.9451060057706,
20.7623489012066));
#214105=CARTESIAN_POINT('Ctrl Pts',(5.49377322635064,-25.8824872288761,
20.7068293320273));
#214106=CARTESIAN_POINT('Ctrl Pts',(5.52138704857627,-25.8182852034023,
20.6499060101176));
#214107=CARTESIAN_POINT('Ctrl Pts',(5.54602105401476,-25.7548343489697,
20.587208530752));
#214108=CARTESIAN_POINT('Ctrl Pts',(5.56797205484259,-25.692419379293,20.5187368939303));
#214109=CARTESIAN_POINT('Ctrl Pts',(5.57258704776049,-25.6792972148282,
20.5043413717631));
#214110=CARTESIAN_POINT('Ctrl Pts',(5.577083479689,-25.6662206562026,20.4896906252803));
#214111=CARTESIAN_POINT('Ctrl Pts',(5.58146415035945,-25.6531920635281,
20.4747846544817));
#214112=CARTESIAN_POINT('Ctrl Pts',(5.58905410881283,-25.6306186987297,
20.4489585407243));
#214113=CARTESIAN_POINT('Ctrl Pts',(5.59629656018577,-25.6081893702435,
20.4223662666831));
#214114=CARTESIAN_POINT('Ctrl Pts',(5.6032061208904,-25.5859156702933,20.3950078323584));
#214115=CARTESIAN_POINT('Ctrl Pts',(5.60666090124271,-25.5747788203182,
20.381328615196));
#214116=CARTESIAN_POINT('Ctrl Pts',(5.61003245600804,-25.5636808765881,
20.3674578579628));
#214117=CARTESIAN_POINT('Ctrl Pts',(5.61332262135476,-25.5526231908716,
20.3533955606586));
#214118=CARTESIAN_POINT('Ctrl Pts',(5.61582889162558,-25.5442000430797,
20.3426836620277));
#214119=CARTESIAN_POINT('Ctrl Pts',(5.61847504365831,-25.5351554613395,
20.3310108527447));
#214120=CARTESIAN_POINT('Ctrl Pts',(5.62083334902501,-25.5269632751477,
20.3203190553591));
#214121=CARTESIAN_POINT('Ctrl Pts',(5.62157096459104,-25.5244009759051,
20.3169749438239));
#214122=CARTESIAN_POINT('Ctrl Pts',(5.62228080862102,-25.521922176742,20.313726802034));
#214123=CARTESIAN_POINT('Ctrl Pts',(5.62295077261227,-25.5195722521667,
20.3106340485334));
#214124=CARTESIAN_POINT('Ctrl Pts',(5.6336200960974,-25.4821491879616,20.2613812707892));
#214125=CARTESIAN_POINT('Ctrl Pts',(5.64278816667544,-25.447245487769,20.2123674338561));
#214126=CARTESIAN_POINT('Ctrl Pts',(5.65074519922815,-25.4149624852777,
20.1635925311634));
#214127=CARTESIAN_POINT('Ctrl Pts',(5.65879433784795,-25.3823057931763,
20.114253038037));
#214128=CARTESIAN_POINT('Ctrl Pts',(5.66560452526392,-25.3523303604577,
20.0651580426988));
#214129=CARTESIAN_POINT('Ctrl Pts',(5.67143287671923,-25.3251102098017,
20.0163075383473));
#214130=CARTESIAN_POINT('Ctrl Pts',(5.6772843610402,-25.2977820217198,19.9672631451812));
#214131=CARTESIAN_POINT('Ctrl Pts',(5.68214637184663,-25.2732305927974,
19.9184651876343));
#214132=CARTESIAN_POINT('Ctrl Pts',(5.68623234318939,-25.2515067628596,
19.869913658824));
#214133=CARTESIAN_POINT('Ctrl Pts',(5.69033078967988,-25.2297166064683,
19.8212138941491));
#214134=CARTESIAN_POINT('Ctrl Pts',(5.69364856735495,-25.2107709806344,
19.7727620652835));
#214135=CARTESIAN_POINT('Ctrl Pts',(5.69635197522076,-25.1947030578697,
19.7245581652811));
#214136=CARTESIAN_POINT('Ctrl Pts',(5.69680591701219,-25.1920050182078,
19.7164640241796));
#214137=CARTESIAN_POINT('Ctrl Pts',(5.69724242249658,-25.1893880819264,
19.7083768735143));
#214138=CARTESIAN_POINT('Ctrl Pts',(5.6976621405999,-25.1868523664762,19.7002967132524));
#214139=CARTESIAN_POINT('Ctrl Pts',(20.5969988674022,-24.2881811849065,
22.4976517059739));
#214140=CARTESIAN_POINT('Ctrl Pts',(20.5715404936505,-24.2486119389193,
22.4720908174096));
#214141=CARTESIAN_POINT('Ctrl Pts',(20.5471609967803,-24.2104186516147,
22.4435294902123));
#214142=CARTESIAN_POINT('Ctrl Pts',(20.5266570461442,-24.1727778465503,
22.411279348848));
#214143=CARTESIAN_POINT('Ctrl Pts',(20.5174856156439,-24.2432694683245,
22.6685483779985));
#214144=CARTESIAN_POINT('Ctrl Pts',(20.4944498087458,-24.2030706580127,
22.6454305422912));
#214145=CARTESIAN_POINT('Ctrl Pts',(20.4725476925982,-24.1638850264877,
22.619582438719));
#214146=CARTESIAN_POINT('Ctrl Pts',(20.4539472121321,-24.1258576881566,
22.590154632876));
#214147=CARTESIAN_POINT('Ctrl Pts',(20.5404122145218,-24.2515710738428,
22.8455094709115));
#214148=CARTESIAN_POINT('Ctrl Pts',(20.5190951272493,-24.2176721438065,
22.8260480541442));
#214149=CARTESIAN_POINT('Ctrl Pts',(20.4987780684073,-24.1847410987401,
22.8041771264173));
#214150=CARTESIAN_POINT('Ctrl Pts',(20.4818720023271,-24.1523355182773,
22.7792431321456));
#214151=CARTESIAN_POINT('Ctrl Pts',(20.6175002867555,-24.261250198968,22.9936327676053));
#214152=CARTESIAN_POINT('Ctrl Pts',(20.5978947472688,-24.2337937546279,
22.9780741558802));
#214153=CARTESIAN_POINT('Ctrl Pts',(20.5790931615389,-24.2073510300315,
22.9604402849144));
#214154=CARTESIAN_POINT('Ctrl Pts',(20.5639262088465,-24.1805038058297,
22.9403699945875));
#214155=CARTESIAN_POINT('Ctrl Pts',(20.527921895855,-24.170124572141,22.8555178102952));
#214156=CARTESIAN_POINT('Ctrl Pts',(20.5142954345705,-24.1648990026241,
22.817616241609));
#214157=CARTESIAN_POINT('Ctrl Pts',(20.5037330632088,-24.1600665030201,
22.7786299852067));
#214158=CARTESIAN_POINT('Ctrl Pts',(20.4896019811268,-24.1523793757065,
22.7010444958156));
#214159=CARTESIAN_POINT('Ctrl Pts',(20.4869568187303,-24.1501593183045,
22.6691968351695));
#214160=CARTESIAN_POINT('Ctrl Pts',(20.485671383059,-24.1489861214466,22.6365350827842));
#214161=CARTESIAN_POINT('Ctrl Pts',(20.4855958493922,-24.1488573298744,
22.6270888083539));
#214162=CARTESIAN_POINT('Ctrl Pts',(20.4858450370003,-24.1491626602668,
22.6194365274653));
#214163=CARTESIAN_POINT('',(20.5592783164846,-24.2596935766665,22.6218368465043));
#214164=CARTESIAN_POINT('Ctrl Pts',(20.4940483607563,-24.1565204256989,
22.6195418521922));
#214165=CARTESIAN_POINT('Ctrl Pts',(20.5115327938945,-24.1904888519261,
22.5844280280683));
#214166=CARTESIAN_POINT('Ctrl Pts',(20.5158444557911,-24.1963614287181,
22.5787526660222));
#214167=CARTESIAN_POINT('Ctrl Pts',(20.5214043130707,-24.2037682994101,
22.5719755535882));
#214168=CARTESIAN_POINT('Ctrl Pts',(20.523108332431,-24.2060050696881,22.5700058989781));
#214169=CARTESIAN_POINT('Ctrl Pts',(20.5261513139205,-24.2099743736495,
22.5666428586916));
#214170=CARTESIAN_POINT('Ctrl Pts',(20.5263555408782,-24.2102370096973,
22.5663585625641));
#214171=CARTESIAN_POINT('Ctrl Pts',(20.5376876742791,-24.2249165931599,
22.5552823867152));
#214172=CARTESIAN_POINT('Ctrl Pts',(20.5455239311436,-24.2351203563467,
22.5522990935359));
#214173=CARTESIAN_POINT('Ctrl Pts',(20.5518529908842,-24.2447023497581,
22.5556670684638));
#214174=CARTESIAN_POINT('Ctrl Pts',(20.5535981529572,-24.2477495647407,
22.5584441092682));
#214175=CARTESIAN_POINT('Ctrl Pts',(20.555678719211,-24.252106556329,22.5650561434119));
#214176=CARTESIAN_POINT('Ctrl Pts',(20.5562841604069,-24.2535240004372,
22.5676678890105));
#214177=CARTESIAN_POINT('Ctrl Pts',(20.5573377298335,-24.2562982664282,
22.5737006150872));
#214178=CARTESIAN_POINT('Ctrl Pts',(20.5579491702483,-24.2582213357403,
22.5787447682734));
#214179=CARTESIAN_POINT('Ctrl Pts',(20.5590553793183,-24.2620568716237,
22.5897400266921));
#214180=CARTESIAN_POINT('Ctrl Pts',(20.5576491286018,-24.2628745704198,
22.6032722226127));
#214181=CARTESIAN_POINT('Ctrl Pts',(20.5574531955901,-24.2605919364891,
22.6217402380927));
#214182=CARTESIAN_POINT('',(20.5278064348882,-24.1975226465564,22.7352799452564));
#214183=CARTESIAN_POINT('Ctrl Pts',(20.560190876932,-24.2592443967552,22.6218851507102));
#214184=CARTESIAN_POINT('Ctrl Pts',(20.5559130308611,-24.2516764749389,
22.6323280234352));
#214185=CARTESIAN_POINT('Ctrl Pts',(20.5521674554189,-24.2449991126743,
22.6421709541376));
#214186=CARTESIAN_POINT('Ctrl Pts',(20.5488997078391,-24.239095440152,22.6514582720277));
#214187=CARTESIAN_POINT('Ctrl Pts',(20.5454032048348,-24.2327784868972,
22.6613957393842));
#214188=CARTESIAN_POINT('Ctrl Pts',(20.5424539793583,-24.2273475234758,
22.6706965180594));
#214189=CARTESIAN_POINT('Ctrl Pts',(20.53995803567,-24.2226359413471,22.6793659553324));
#214190=CARTESIAN_POINT('Ctrl Pts',(20.538650349586,-24.2201674279698,22.6839080860428));
#214191=CARTESIAN_POINT('Ctrl Pts',(20.5374666257772,-24.2178959869779,
22.688276185216));
#214192=CARTESIAN_POINT('Ctrl Pts',(20.5363904374688,-24.2157950708179,
22.6924670310416));
#214193=CARTESIAN_POINT('Ctrl Pts',(20.534090389537,-24.2113049571162,22.7014237779223));
#214194=CARTESIAN_POINT('Ctrl Pts',(20.5322929343845,-24.2076150696124,
22.7095835642321));
#214195=CARTESIAN_POINT('Ctrl Pts',(20.5308711169072,-24.2045453795428,
22.7169495706116));
#214196=CARTESIAN_POINT('Ctrl Pts',(20.5307320641126,-24.2042451659152,
22.7176699610895));
#214197=CARTESIAN_POINT('Ctrl Pts',(20.5305965835361,-24.203950855946,22.7183827387083));
#214198=CARTESIAN_POINT('Ctrl Pts',(20.5304645434479,-24.2036622630872,
22.7190878939494));
#214199=CARTESIAN_POINT('Ctrl Pts',(20.5297234671936,-24.2020425329145,
22.7230455844663));
#214200=CARTESIAN_POINT('Ctrl Pts',(20.5290918930024,-24.2006049869589,
22.7267637864245));
#214201=CARTESIAN_POINT('Ctrl Pts',(20.528551258933,-24.1993256166888,22.7302422140529));
#214202=CARTESIAN_POINT('Ctrl Pts',(20.5282809418983,-24.1986859315538,
22.7319814278671));
#214203=CARTESIAN_POINT('Ctrl Pts',(20.528033357327,-24.1980857887099,22.7336606870127));
#214204=CARTESIAN_POINT('Ctrl Pts',(20.5278064348882,-24.1975226465564,
22.7352799452565));
#214205=CARTESIAN_POINT('Ctrl Pts',(20.5278064348882,-24.1975226465564,
22.7352799452565));
#214206=CARTESIAN_POINT('Ctrl Pts',(20.5276929736689,-24.1972410754797,
22.7360895743784));
#214207=CARTESIAN_POINT('Ctrl Pts',(20.5276365336403,-24.1971011943888,
22.7364787359642));
#214208=CARTESIAN_POINT('Ctrl Pts',(20.5275586085458,-24.1969042527506,
22.7370555937904));
#214209=CARTESIAN_POINT('Ctrl Pts',(20.5274806834513,-24.1967073111123,
22.7376324516165));
#214210=CARTESIAN_POINT('Ctrl Pts',(20.5273809223197,-24.1964534792538,
22.7383969851794));
#214211=CARTESIAN_POINT('Ctrl Pts',(20.5271856037233,-24.1959416929746,
22.7399576385192));
#214212=CARTESIAN_POINT('Ctrl Pts',(20.5258912906503,-24.1925502510748,
22.7502995826918));
#214213=CARTESIAN_POINT('Ctrl Pts',(20.5250348401321,-24.1897736902204,
22.7597688316016));
#214214=CARTESIAN_POINT('Ctrl Pts',(20.5244604936251,-24.1874362710718,
22.7683639191596));
#214215=CARTESIAN_POINT('Ctrl Pts',(20.5243414650533,-24.1869518602512,
22.7701451800943));
#214216=CARTESIAN_POINT('Ctrl Pts',(20.5242344614921,-24.1864861622552,
22.7718888507431));
#214217=CARTESIAN_POINT('Ctrl Pts',(20.52413796236,-24.1860373876569,22.773594854533));
#214218=CARTESIAN_POINT('Ctrl Pts',(20.5238568949979,-24.1847302682067,
22.7785638317081));
#214219=CARTESIAN_POINT('Ctrl Pts',(20.523666757161,-24.1835700841126,22.7832136523343));
#214220=CARTESIAN_POINT('Ctrl Pts',(20.5235376563507,-24.182525959404,22.7875432077976));
#214221=CARTESIAN_POINT('Ctrl Pts',(20.5234731059455,-24.1820038970496,
22.7897079855292));
#214222=CARTESIAN_POINT('Ctrl Pts',(20.5234238196359,-24.1815108446408,
22.7917926819357));
#214223=CARTESIAN_POINT('Ctrl Pts',(20.5233864829035,-24.1810435722178,
22.7937971653475));
#214224=CARTESIAN_POINT('Ctrl Pts',(20.5233598553596,-24.1807103262119,
22.7952267084967));
#214225=CARTESIAN_POINT('Ctrl Pts',(20.5233495208681,-24.1806075242962,
22.7956424560603));
#214226=CARTESIAN_POINT('Ctrl Pts',(20.5233319760875,-24.18027017718,22.7971261738819));
#214227=CARTESIAN_POINT('Ctrl Pts',(20.5233249198466,-24.1801345013596,
22.7977229023644));
#214228=CARTESIAN_POINT('Ctrl Pts',(20.523316799107,-24.1799606264733,22.7984923603922));
#214229=CARTESIAN_POINT('Ctrl Pts',(20.5233070634727,-24.1797158548463,
22.7995697982651));
#214230=CARTESIAN_POINT('Ctrl Pts',(20.523217446934,-24.1774627314011,22.8094876166111));
#214231=CARTESIAN_POINT('Ctrl Pts',(20.5234508884229,-24.1757608544578,
22.8181830459605));
#214232=CARTESIAN_POINT('Ctrl Pts',(20.5238458855934,-24.1745005924049,
22.8256462417548));
#214233=CARTESIAN_POINT('Ctrl Pts',(20.5242690721208,-24.1731503905261,
22.8336420557681));
#214234=CARTESIAN_POINT('Ctrl Pts',(20.5248768593599,-24.1723070316865,
22.8402233396884));
#214235=CARTESIAN_POINT('Ctrl Pts',(20.5254605070073,-24.1717738462926,
22.8453738996858));
#214236=CARTESIAN_POINT('Ctrl Pts',(20.5259827538392,-24.1712967529915,
22.8499826112143));
#214237=CARTESIAN_POINT('Ctrl Pts',(20.5264849620172,-24.1710666912168,
22.8534457432834));
#214238=CARTESIAN_POINT('Ctrl Pts',(20.5268210595657,-24.1709077392711,
22.8557500086172));
#214239=CARTESIAN_POINT('Origin',(21.1900201729283,-23.5203988904203,21.741089677636));
#214240=CARTESIAN_POINT('',(20.7154108488312,-24.5620351121934,22.4486707154888));
#214241=CARTESIAN_POINT('Ctrl Pts',(20.560190876932,-24.2592443967552,22.6218851507102));
#214242=CARTESIAN_POINT('Ctrl Pts',(20.5587772767952,-24.2571594099463,
22.6292025545895));
#214243=CARTESIAN_POINT('Ctrl Pts',(20.5580281613767,-24.2562064021219,
22.6356288112344));
#214244=CARTESIAN_POINT('Ctrl Pts',(20.5579751391204,-24.2564812617962,
22.641202128788));
#214245=CARTESIAN_POINT('Ctrl Pts',(20.5579221168641,-24.2567561214705,
22.6467754463416));
#214246=CARTESIAN_POINT('Ctrl Pts',(20.5585650352256,-24.2582594430399,
22.6514961673086));
#214247=CARTESIAN_POINT('Ctrl Pts',(20.5599443481908,-24.2610980296384,
22.655430382149));
#214248=CARTESIAN_POINT('Ctrl Pts',(20.5611610501695,-24.2636019674816,
22.6589007816174));
#214249=CARTESIAN_POINT('Ctrl Pts',(20.5628292082804,-24.2668863054131,
22.6611159430031));
#214250=CARTESIAN_POINT('Ctrl Pts',(20.5649249003839,-24.2709667391469,
22.6620286193855));
#214251=CARTESIAN_POINT('Ctrl Pts',(20.5652049875098,-24.2715120849803,
22.6621505976591));
#214252=CARTESIAN_POINT('Ctrl Pts',(20.5654926960115,-24.2720715784553,
22.6622492917146));
#214253=CARTESIAN_POINT('Ctrl Pts',(20.5657879545656,-24.2726451896891,
22.6623245711607));
#214254=CARTESIAN_POINT('Ctrl Pts',(20.5670401883801,-24.2750779570837,
22.6626438420733));
#214255=CARTESIAN_POINT('Ctrl Pts',(20.5684283397104,-24.2777651316992,
22.6625421887516));
#214256=CARTESIAN_POINT('Ctrl Pts',(20.5699464390289,-24.2807014777818,
22.6620097159868));
#214257=CARTESIAN_POINT('Ctrl Pts',(20.5707054886882,-24.2821696508231,
22.6617434796043));
#214258=CARTESIAN_POINT('Ctrl Pts',(20.5714970454213,-24.2837001063465,
22.6613695383522));
#214259=CARTESIAN_POINT('Ctrl Pts',(20.5723202166969,-24.285291609359,22.6608865801876));
#214260=CARTESIAN_POINT('Ctrl Pts',(20.5730768765039,-24.2867545204176,
22.6604426445906));
#214261=CARTESIAN_POINT('Ctrl Pts',(20.5742937723578,-24.2891072528833,
22.659563584364));
#214262=CARTESIAN_POINT('Ctrl Pts',(20.5747747628464,-24.2900372318451,
22.6591941944056));
#214263=CARTESIAN_POINT('Ctrl Pts',(20.5748170425915,-24.2901189783129,
22.6591617245051));
#214264=CARTESIAN_POINT('Ctrl Pts',(20.5748536402598,-24.2901897396948,
22.659133224959));
#214265=CARTESIAN_POINT('Ctrl Pts',(20.5748837451846,-24.2902479487046,
22.6591093495473));
#214266=CARTESIAN_POINT('Ctrl Pts',(20.5763741052617,-24.2931296162348,
22.6579273847806));
#214267=CARTESIAN_POINT('Ctrl Pts',(20.5784658176037,-24.2971748425387,
22.6559748121949));
#214268=CARTESIAN_POINT('Ctrl Pts',(20.5811432047817,-24.3023534864222,
22.6531933961866));
#214269=CARTESIAN_POINT('Ctrl Pts',(20.5826824349216,-24.3053306892768,
22.6515943598624));
#214270=CARTESIAN_POINT('Ctrl Pts',(20.5842349539142,-24.3083337262439,
22.6499254294061));
#214271=CARTESIAN_POINT('Ctrl Pts',(20.5861073016456,-24.311955454885,22.6478207545623));
#214272=CARTESIAN_POINT('Ctrl Pts',(20.5874917767107,-24.3146334793312,
22.6462644892422));
#214273=CARTESIAN_POINT('Ctrl Pts',(20.5890510819696,-24.3176497041761,
22.644469714101));
#214274=CARTESIAN_POINT('Ctrl Pts',(20.5909046637308,-24.3212350088475,
22.6422727063557));
#214275=CARTESIAN_POINT('Ctrl Pts',(20.5946765321355,-24.3285307741028,
22.6378019976593));
#214276=CARTESIAN_POINT('Ctrl Pts',(20.5979280945207,-24.3348193596873,
22.6338678861121));
#214277=CARTESIAN_POINT('Ctrl Pts',(20.6008148619512,-24.3404023769011,
22.6303988218875));
#214278=CARTESIAN_POINT('Ctrl Pts',(20.6040433532555,-24.3466462891526,
22.6265191038455));
#214279=CARTESIAN_POINT('Ctrl Pts',(20.606815484565,-24.3520075622763,22.6232203984023));
#214280=CARTESIAN_POINT('Ctrl Pts',(20.6093347534735,-24.3568800395262,
22.6203464054694));
#214281=CARTESIAN_POINT('Ctrl Pts',(20.6097709900259,-24.3577237575866,
22.6198487449123));
#214282=CARTESIAN_POINT('Ctrl Pts',(20.6101996165352,-24.3585527623521,
22.6193637104763));
#214283=CARTESIAN_POINT('Ctrl Pts',(20.6106216569559,-24.3593690321178,
22.6188903640587));
#214284=CARTESIAN_POINT('Ctrl Pts',(20.6156602919573,-24.3691142726436,
22.6132391995973));
#214285=CARTESIAN_POINT('Ctrl Pts',(20.6206291623173,-24.3787242015234,
22.6072857947221));
#214286=CARTESIAN_POINT('Ctrl Pts',(20.6255197380557,-24.3881827663059,
22.6010399612741));
#214287=CARTESIAN_POINT('Ctrl Pts',(20.6279650259249,-24.3929120486971,
22.59791704455));
#214288=CARTESIAN_POINT('Ctrl Pts',(20.6303907434821,-24.397603488334,22.5947210206819));
#214289=CARTESIAN_POINT('Ctrl Pts',(20.6327958777397,-24.402255132369,22.5914532450376));
#214290=CARTESIAN_POINT('Ctrl Pts',(20.6339984448684,-24.4045809543864,
22.5898193572154));
#214291=CARTESIAN_POINT('Ctrl Pts',(20.6351958663819,-24.4068968273954,
22.5881675314494));
#214292=CARTESIAN_POINT('Ctrl Pts',(20.6363880181205,-24.4092025089741,
22.5864979408258));
#214293=CARTESIAN_POINT('Ctrl Pts',(20.6371678299593,-24.4107107043935,
22.5854058260455));
#214294=CARTESIAN_POINT('Ctrl Pts',(20.6375870421971,-24.4115214815383,
22.5848167754857));
#214295=CARTESIAN_POINT('Ctrl Pts',(20.6383493376099,-24.4129957991554,
22.583730393753));
#214296=CARTESIAN_POINT('Ctrl Pts',(20.6387524153763,-24.4137753718016,
22.5831559493645));
#214297=CARTESIAN_POINT('Ctrl Pts',(20.6392513306199,-24.41474029901,22.5824421569444));
#214298=CARTESIAN_POINT('Ctrl Pts',(20.6399485413097,-24.4160887377628,
22.5814360496019));
#214299=CARTESIAN_POINT('Ctrl Pts',(20.6439800742094,-24.4238859148203,
22.5756183607586));
#214300=CARTESIAN_POINT('Ctrl Pts',(20.6479819978177,-24.4316257750064,
22.5697079115227));
#214301=CARTESIAN_POINT('Ctrl Pts',(20.6519542245096,-24.4393082292601,
22.5637048838904));
#214302=CARTESIAN_POINT('Ctrl Pts',(20.6539403378556,-24.443149456387,22.5607033700743));
#214303=CARTESIAN_POINT('Ctrl Pts',(20.6559190277609,-24.4469763316236,
22.5576787116592));
#214304=CARTESIAN_POINT('Ctrl Pts',(20.657890284272,-24.4507888341774,22.5546309192196));
#214305=CARTESIAN_POINT('Ctrl Pts',(20.6588759125275,-24.4526950854543,
22.5531070229998));
#214306=CARTESIAN_POINT('Ctrl Pts',(20.6598596824836,-24.4545977435348,
22.5515773432737));
#214307=CARTESIAN_POINT('Ctrl Pts',(20.6608415930713,-24.4564968054341,
22.5500418810521));
#214308=CARTESIAN_POINT('Ctrl Pts',(20.6613325483651,-24.4574463363839,
22.5492741499413));
#214309=CARTESIAN_POINT('Ctrl Pts',(20.6618230388199,-24.4583949682867,
22.5485049732066));
#214310=CARTESIAN_POINT('Ctrl Pts',(20.6623130643065,-24.459342700733,22.547734350932));
#214311=CARTESIAN_POINT('Ctrl Pts',(20.6625580770499,-24.4598165669562,
22.5473490397948));
#214312=CARTESIAN_POINT('Ctrl Pts',(20.6626208245832,-24.4599379238184,
22.5472514391667));
#214313=CARTESIAN_POINT('Ctrl Pts',(20.6627745303521,-24.4602351980073,
22.5470094412155));
#214314=CARTESIAN_POINT('Ctrl Pts',(20.6629282361209,-24.4605324721961,
22.5467674432644));
#214315=CARTESIAN_POINT('Ctrl Pts',(20.6631729000942,-24.4610056637277,
22.5463810479902));
#214316=CARTESIAN_POINT('Ctrl Pts',(20.6637817457411,-24.4621831992784,
22.5454181475609));
#214317=CARTESIAN_POINT('Ctrl Pts',(20.6683934545175,-24.4711024566659,
22.5381246465183));
#214318=CARTESIAN_POINT('Ctrl Pts',(20.6723111421296,-24.4786794055162,
22.5316173192117));
#214319=CARTESIAN_POINT('Ctrl Pts',(20.6755763283624,-24.4849944057654,
22.526031559257));
#214320=CARTESIAN_POINT('Ctrl Pts',(20.6757597457088,-24.4853491422201,
22.5257177868731));
#214321=CARTESIAN_POINT('Ctrl Pts',(20.675941101559,-24.4856998916886,22.5254069100077));
#214322=CARTESIAN_POINT('Ctrl Pts',(20.6761204023308,-24.4860466665867,
22.5250989482533));
#214323=CARTESIAN_POINT('Ctrl Pts',(20.6778060043076,-24.4893066885487,
22.5222038076645));
#214324=CARTESIAN_POINT('Ctrl Pts',(20.6793100561342,-24.4922155886801,
22.5195665881575));
#214325=CARTESIAN_POINT('Ctrl Pts',(20.6806373917722,-24.4947827163914,
22.5172015913865));
#214326=CARTESIAN_POINT('Ctrl Pts',(20.6813010595913,-24.496066280247,22.516019093001));
#214327=CARTESIAN_POINT('Ctrl Pts',(20.6819205484071,-24.4972644009752,
22.5149046502997));
#214328=CARTESIAN_POINT('Ctrl Pts',(20.6824963573708,-24.4983780435202,
22.5138596634927));
#214329=CARTESIAN_POINT('Ctrl Pts',(20.6827842618526,-24.4989348647926,
22.5133371700892));
#214330=CARTESIAN_POINT('Ctrl Pts',(20.6830612463744,-24.4994705665181,
22.5128320406595));
#214331=CARTESIAN_POINT('Ctrl Pts',(20.683327369646,-24.4999852621541,22.5123444392001));
#214332=CARTESIAN_POINT('Ctrl Pts',(20.6833939004639,-24.5001139360631,
22.5122225388353));
#214333=CARTESIAN_POINT('Ctrl Pts',(20.6834149191733,-24.5001545871324,
22.5121847024212));
#214334=CARTESIAN_POINT('Ctrl Pts',(20.6834240516082,-24.5001722495539,
22.5121687060802));
#214335=CARTESIAN_POINT('Ctrl Pts',(20.6834309009345,-24.50018549637,22.5121567088245));
#214336=CARTESIAN_POINT('Ctrl Pts',(20.6834310642332,-24.5001858120706,
22.5121569966098));
#214337=CARTESIAN_POINT('Ctrl Pts',(20.6834387274089,-24.5002006329522,
22.5121433187377));
#214338=CARTESIAN_POINT('Ctrl Pts',(20.6834617169358,-24.5002450955969,
22.5121022851213));
#214339=CARTESIAN_POINT('Ctrl Pts',(20.6835522050683,-24.5004201050188,
22.5119355605879));
#214340=CARTESIAN_POINT('Ctrl Pts',(20.6840932125204,-24.5014664405535,
22.5109343762774));
#214341=CARTESIAN_POINT('Ctrl Pts',(20.6895735113808,-24.5120656132922,
22.5007925765411));
#214342=CARTESIAN_POINT('Ctrl Pts',(20.6943709573546,-24.5213439971923,
22.4914918669411));
#214343=CARTESIAN_POINT('Ctrl Pts',(20.6985478925308,-24.5294223256336,
22.483193143993));
#214344=CARTESIAN_POINT('Ctrl Pts',(20.7027579544867,-24.5375647223439,
22.4748286048532));
#214345=CARTESIAN_POINT('Ctrl Pts',(20.7063378604909,-24.5444884103027,
22.4674816476158));
#214346=CARTESIAN_POINT('Ctrl Pts',(20.7093390814349,-24.5502929357518,
22.4612714691862));
#214347=CARTESIAN_POINT('Ctrl Pts',(20.7117213595852,-24.5549003919863,
22.4563420179202));
#214348=CARTESIAN_POINT('Ctrl Pts',(20.713738803756,-24.5588022651378,22.4521278799789));
#214349=CARTESIAN_POINT('Ctrl Pts',(20.7154103937479,-24.5620351879637,
22.4486705737277));
#214350=CARTESIAN_POINT('Origin',(21.5148661123062,-24.1486703507019,22.4486752888981));
#214351=CARTESIAN_POINT('Origin',(5.74151140311265,4.39848094480325,23.2132158909251));
#214352=CARTESIAN_POINT('',(23.6450147715808,-25.251631656711,21.7002959496395));
#214353=CARTESIAN_POINT('Origin',(1065.12617006675,633.370180417979,30.8739316344087));
#214354=CARTESIAN_POINT('',(22.4582592455302,-25.9365641230295,21.7002959624202));
#214355=CARTESIAN_POINT('Origin',(-1064.78263070685,-605.734724699694,39.3963695572484));
#214356=CARTESIAN_POINT('Origin',(5.74151127008051,4.39848086783925,21.7002959374356));
#214357=CARTESIAN_POINT('Origin',(22.1873780709123,-22.9447772983087,21.7410904687517));
#214358=CARTESIAN_POINT('',(23.3267312574231,-23.0549168509927,22.4486730629266));
#214359=CARTESIAN_POINT('Origin',(22.5688829557137,-23.5403706233521,22.4486556014518));
#214360=CARTESIAN_POINT('',(23.1389953098757,-22.7576898975377,22.6180373843891));
#214361=CARTESIAN_POINT('Ctrl Pts',(23.3267315116178,-23.0549166881708,
22.4486730629269));
#214362=CARTESIAN_POINT('Ctrl Pts',(23.3116466722922,-23.0313665230609,
22.477176450498));
#214363=CARTESIAN_POINT('Ctrl Pts',(23.2955571783985,-23.0062482741365,
22.5038873440968));
#214364=CARTESIAN_POINT('Ctrl Pts',(23.2786059228343,-22.9797843274062,
22.5285649760699));
#214365=CARTESIAN_POINT('Ctrl Pts',(23.2763692155401,-22.9762924266168,
22.5318211737733));
#214366=CARTESIAN_POINT('Ctrl Pts',(23.2741175302056,-22.972777138513,22.5350420266599));
#214367=CARTESIAN_POINT('Ctrl Pts',(23.2718512179931,-22.9692390114518,
22.5382270332594));
#214368=CARTESIAN_POINT('Ctrl Pts',(23.2621302512234,-22.9540628078388,
22.5518885857777));
#214369=CARTESIAN_POINT('Ctrl Pts',(23.2521400361194,-22.938466179001,22.5648902553855));
#214370=CARTESIAN_POINT('Ctrl Pts',(23.241909021967,-22.9224936337059,22.5771954503319));
#214371=CARTESIAN_POINT('Ctrl Pts',(23.2367935148908,-22.9145073610584,
22.5833480478051));
#214372=CARTESIAN_POINT('Ctrl Pts',(23.231617807103,-22.9064271099049,22.5893265266128));
#214373=CARTESIAN_POINT('Ctrl Pts',(23.2263856305149,-22.8982587310663,
22.5951268235203));
#214374=CARTESIAN_POINT('Ctrl Pts',(23.2235871101676,-22.8938897320466,
22.5982292128687));
#214375=CARTESIAN_POINT('Ctrl Pts',(23.2205557590897,-22.8891572516075,
22.6015140125031));
#214376=CARTESIAN_POINT('Ctrl Pts',(23.2176383710769,-22.8846027027401,
22.6046012647905));
#214377=CARTESIAN_POINT('Ctrl Pts',(23.2151013448405,-22.8806419646,22.6072860088209));
#214378=CARTESIAN_POINT('Ctrl Pts',(23.2126508810087,-22.8768163769307,
22.6098224222898));
#214379=CARTESIAN_POINT('Ctrl Pts',(23.210523421274,-22.8734950628625,22.6119891495868));
#214380=CARTESIAN_POINT('Ctrl Pts',(23.2059495439821,-22.8663544891784,
22.6166474491635));
#214381=CARTESIAN_POINT('Ctrl Pts',(23.20149137428,-22.859394497992,22.6211483784397));
#214382=CARTESIAN_POINT('Ctrl Pts',(23.1971520394125,-22.8526199610883,
22.6255139369063));
#214383=CARTESIAN_POINT('Ctrl Pts',(23.1949823719787,-22.8492326926365,
22.6276967161396));
#214384=CARTESIAN_POINT('Ctrl Pts',(23.1928424101538,-22.8458917897414,
22.6298456526715));
#214385=CARTESIAN_POINT('Ctrl Pts',(23.1907324725217,-22.8425977895452,
22.6319633560486));
#214386=CARTESIAN_POINT('Ctrl Pts',(23.1896775037056,-22.8409507894471,
22.6330222077372));
#214387=CARTESIAN_POINT('Ctrl Pts',(23.1886300407438,-22.8393155151475,
22.6340732511371));
#214388=CARTESIAN_POINT('Ctrl Pts',(23.187590121275,-22.8376920329451,22.6351168081291));
#214389=CARTESIAN_POINT('Ctrl Pts',(23.1867470341924,-22.8363758378794,
22.635962844237));
#214390=CARTESIAN_POINT('Ctrl Pts',(23.1863254924861,-22.83571774336,22.6363831169259));
#214391=CARTESIAN_POINT('Ctrl Pts',(23.1853124565345,-22.834136258766,22.6374018333959));
#214392=CARTESIAN_POINT('Ctrl Pts',(23.1850759468217,-22.8337670354758,
22.6376396693181));
#214393=CARTESIAN_POINT('Ctrl Pts',(23.1848071456557,-22.8333474020321,
22.6379099645373));
#214394=CARTESIAN_POINT('Ctrl Pts',(23.1844930294427,-22.8328570282353,
22.6382253393567));
#214395=CARTESIAN_POINT('Ctrl Pts',(23.1798465361474,-22.8256032843497,
22.6428904503039));
#214396=CARTESIAN_POINT('Ctrl Pts',(23.1759681546936,-22.8195490511176,
22.6466244547332));
#214397=CARTESIAN_POINT('Ctrl Pts',(23.1728924617151,-22.8147479524005,
22.6495335597142));
#214398=CARTESIAN_POINT('Ctrl Pts',(23.1715740422934,-22.8126899245549,
22.6507805699112));
#214399=CARTESIAN_POINT('Ctrl Pts',(23.170402904093,-22.8108618298745,22.6518754833534));
#214400=CARTESIAN_POINT('Ctrl Pts',(23.1693808718873,-22.8092664976233,
22.6528242474787));
#214401=CARTESIAN_POINT('Ctrl Pts',(23.1676777248027,-22.8066079850468,
22.6544052982958));
#214402=CARTESIAN_POINT('Ctrl Pts',(23.1663888361959,-22.8045961500262,
22.6555811273155));
#214403=CARTESIAN_POINT('Ctrl Pts',(23.1655195993637,-22.8032393534434,
22.6563698824751));
#214404=CARTESIAN_POINT('Ctrl Pts',(23.1650849809476,-22.802560955152,22.6567642600549));
#214405=CARTESIAN_POINT('Ctrl Pts',(23.1647552646152,-22.8020463010507,
22.6570618292116));
#214406=CARTESIAN_POINT('Ctrl Pts',(23.1645833619322,-22.8017779745463,
22.657215819497));
#214407=CARTESIAN_POINT('Ctrl Pts',(23.1644114592493,-22.8015096480419,
22.6573698097824));
#214408=CARTESIAN_POINT('Ctrl Pts',(23.1642924271774,-22.801323843813,22.657477479871));
#214409=CARTESIAN_POINT('Ctrl Pts',(23.163371460366,-22.7998858555819,22.6581740501838));
#214410=CARTESIAN_POINT('Ctrl Pts',(23.1596875931202,-22.7941339026571,
22.6609603314351));
#214411=CARTESIAN_POINT('Ctrl Pts',(23.1564038848032,-22.7889994285225,
22.6624658311207));
#214412=CARTESIAN_POINT('Ctrl Pts',(23.1533686048335,-22.7842692401323,
22.6622617795486));
#214413=CARTESIAN_POINT('Ctrl Pts',(23.1507194466493,-22.780140784961,22.6620836856338));
#214414=CARTESIAN_POINT('Ctrl Pts',(23.148260841136,-22.7763200004614,22.6606023338431));
#214415=CARTESIAN_POINT('Ctrl Pts',(23.1458558295825,-22.7726708692552,
22.6575208050205));
#214416=CARTESIAN_POINT('Ctrl Pts',(23.1455052928118,-22.7721389987671,
22.6570716640753));
#214417=CARTESIAN_POINT('Ctrl Pts',(23.1451558056557,-22.7716107918986,
22.6565885195749));
#214418=CARTESIAN_POINT('Ctrl Pts',(23.1448068445665,-22.7710858480675,
22.6560704448025));
#214419=CARTESIAN_POINT('Ctrl Pts',(23.1420681601726,-22.7669660320703,
22.6520045379207));
#214420=CARTESIAN_POINT('Ctrl Pts',(23.1399791030837,-22.7639742282145,
22.6467601041263));
#214421=CARTESIAN_POINT('Ctrl Pts',(23.1385034400322,-22.7621172072948,
22.6404203477921));
#214422=CARTESIAN_POINT('Ctrl Pts',(23.1370277769807,-22.7602601863751,
22.6340805914578));
#214423=CARTESIAN_POINT('Ctrl Pts',(23.1361652615814,-22.7595377916213,
22.6266455087999));
#214424=CARTESIAN_POINT('Ctrl Pts',(23.1358513762766,-22.759915452161,22.6181691689167));
#214425=CARTESIAN_POINT('',(23.1036780942021,-22.7082513464228,22.7377088962648));
#214426=CARTESIAN_POINT('Ctrl Pts',(23.1389953098758,-22.7576898975379,
22.618037384389));
#214427=CARTESIAN_POINT('Ctrl Pts',(23.1246031736021,-22.7390008903155,
22.6602906971404));
#214428=CARTESIAN_POINT('Ctrl Pts',(23.1137969544599,-22.7214574674146,
22.6991255026121));
#214429=CARTESIAN_POINT('Ctrl Pts',(23.1036780942021,-22.7082513464229,
22.7377088962648));
#214430=CARTESIAN_POINT('Ctrl Pts',(23.1036780942021,-22.7082513464229,
22.7377088962648));
#214431=CARTESIAN_POINT('Ctrl Pts',(23.0939011584185,-22.6954914709433,
22.7749885258322));
#214432=CARTESIAN_POINT('Ctrl Pts',(23.0877656226908,-22.6917232027908,
22.814073194626));
#214433=CARTESIAN_POINT('Ctrl Pts',(23.0843117511536,-22.7011772710537,
22.855337438113));
#214434=CARTESIAN_POINT('Ctrl Pts',(23.084194592833,-22.6969354542624,22.4112957131418));
#214435=CARTESIAN_POINT('Ctrl Pts',(23.10536800057,-22.7316377503104,22.4418674839388));
#214436=CARTESIAN_POINT('Ctrl Pts',(23.1252968978669,-22.7695609382616,
22.469121580158));
#214437=CARTESIAN_POINT('Ctrl Pts',(23.1456960774169,-22.8090527514934,
22.4936480883363));
#214438=CARTESIAN_POINT('Ctrl Pts',(23.0799431384883,-22.610423336842,22.5902099664017));
#214439=CARTESIAN_POINT('Ctrl Pts',(23.1023389738313,-22.6437444936167,
22.618108860098));
#214440=CARTESIAN_POINT('Ctrl Pts',(23.1242251392981,-22.680107215582,22.6427881100489));
#214441=CARTESIAN_POINT('Ctrl Pts',(23.14632420754,-22.7179172572266,22.6649755565127));
#214442=CARTESIAN_POINT('Ctrl Pts',(23.0888928201673,-22.6478520686791,
22.7793561263132));
#214443=CARTESIAN_POINT('Ctrl Pts',(23.1074742503061,-22.6771138603894,
22.8029917775565));
#214444=CARTESIAN_POINT('Ctrl Pts',(23.1250019772472,-22.7092191414022,
22.8238722870185));
#214445=CARTESIAN_POINT('Ctrl Pts',(23.1427397638332,-22.7426425145765,
22.8425582994615));
#214446=CARTESIAN_POINT('Ctrl Pts',(23.0722061058889,-22.7330194817299,
22.9405143853957));
#214447=CARTESIAN_POINT('Ctrl Pts',(23.0870465288807,-22.7582146638611,
22.9595371684341));
#214448=CARTESIAN_POINT('Ctrl Pts',(23.1000027655399,-22.7860137533793,
22.9763682477256));
#214449=CARTESIAN_POINT('Ctrl Pts',(23.1132475324365,-22.8149909113753,
22.9913185594152));
#214450=CARTESIAN_POINT('Ctrl Pts',(23.1390519942889,-22.7577634873131,
22.6178710035749));
#214451=CARTESIAN_POINT('Ctrl Pts',(23.145169560098,-22.766031412055,22.5992298632679));
#214452=CARTESIAN_POINT('Ctrl Pts',(23.1448743008796,-22.7699231428065,
22.5842536977395));
#214453=CARTESIAN_POINT('Ctrl Pts',(23.1381965835133,-22.763000857245,22.5588455335479));
#214454=CARTESIAN_POINT('Ctrl Pts',(23.1322751975215,-22.751946519985,22.5523377061621));
#214455=CARTESIAN_POINT('Ctrl Pts',(23.1234185094257,-22.7320519407533,
22.5545258808569));
#214456=CARTESIAN_POINT('Ctrl Pts',(23.1175726874825,-22.7170886156929,
22.5638402155248));
#214457=CARTESIAN_POINT('Ctrl Pts',(23.1069296320553,-22.6919905734411,
22.5848255696266));
#214458=CARTESIAN_POINT('Ctrl Pts',(23.1016013704958,-22.6806969358091,
22.5952668980958));
#214459=CARTESIAN_POINT('Ctrl Pts',(23.0843578289563,-22.6568688132917,
22.6230884005611));
#214460=CARTESIAN_POINT('Origin',(35.1816530815735,3.39399160130597,20.8215240280661));
#214461=CARTESIAN_POINT('',(35.181585696902,2.89423807135336,20.3835628505963));
#214462=CARTESIAN_POINT('Ctrl Pts',(35.181585696902,2.89423807135336,20.3835628505963));
#214463=CARTESIAN_POINT('Ctrl Pts',(35.1815826284911,2.89399160641918,20.5295477026754));
#214464=CARTESIAN_POINT('Ctrl Pts',(35.1815826290277,2.89399160639732,20.675530493988));
#214465=CARTESIAN_POINT('Ctrl Pts',(35.181579249354,2.89422333596547,20.8215159344564));
#214466=CARTESIAN_POINT('',(34.8426971957329,3.02641996558151,19.700295943375));
#214467=CARTESIAN_POINT('Origin',(35.1816530815496,3.39399160086089,19.7002959434919));
#214468=CARTESIAN_POINT('Ctrl Pts',(34.8426971958269,3.02641996519366,19.7002959432213));
#214469=CARTESIAN_POINT('Ctrl Pts',(34.8867408101548,2.98580518201509,19.8296739436962));
#214470=CARTESIAN_POINT('Ctrl Pts',(34.9406674875613,2.95065165337149,19.9587253198157));
#214471=CARTESIAN_POINT('Ctrl Pts',(35.056570113016,2.9066658216665,20.1862306662413));
#214472=CARTESIAN_POINT('Ctrl Pts',(35.116159620686,2.89400041230929,20.2872794476448));
#214473=CARTESIAN_POINT('Ctrl Pts',(35.1815857805037,2.89399160584745,20.3835627718384));
#214474=CARTESIAN_POINT('Origin',(26.4561386839256,2.89517385845826,20.2065986701046));
#214475=CARTESIAN_POINT('',(37.6711141001419,2.89423724778601,21.7002974754887));
#214476=CARTESIAN_POINT('Ctrl Pts',(35.181602991514,2.8944833742271,20.383551122499));
#214477=CARTESIAN_POINT('Ctrl Pts',(35.3187264228057,2.89446428588836,20.5853488191111));
#214478=CARTESIAN_POINT('Ctrl Pts',(35.4801158200045,2.89444401431425,20.7698311817177));
#214479=CARTESIAN_POINT('Ctrl Pts',(35.8443421277125,2.89440201137765,21.0956604653664));
#214480=CARTESIAN_POINT('Ctrl Pts',(36.045979446248,2.89438040267811,21.2363252201589));
#214481=CARTESIAN_POINT('Ctrl Pts',(36.4782780294106,2.89433709068547,21.4650118457486));
#214482=CARTESIAN_POINT('Ctrl Pts',(36.7084055648597,2.89431543054263,21.5530008181022));
#214483=CARTESIAN_POINT('Ctrl Pts',(37.1830051080595,2.89427341154712,21.6704278939054));
#214484=CARTESIAN_POINT('Ctrl Pts',(37.4274070929377,2.89425303899965,21.7003170890399));
#214485=CARTESIAN_POINT('Ctrl Pts',(37.6711607615141,2.89423395500591,21.7003001346219));
#214486=CARTESIAN_POINT('',(37.8332196717274,2.90094786588682,21.7003249679294));
#214487=CARTESIAN_POINT('',(37.8332188379805,2.89422126685366,21.7002956387173));
#214488=CARTESIAN_POINT('',(37.8361688233936,2.90107870010374,22.1939725145374));
#214489=CARTESIAN_POINT('Ctrl Pts',(37.8361688233936,2.90107870010374,22.1939725145374));
#214490=CARTESIAN_POINT('Ctrl Pts',(37.8358826040296,2.90796970864246,22.0294230571729));
#214491=CARTESIAN_POINT('Ctrl Pts',(37.8349595732652,2.90801297620352,21.8648739073441));
#214492=CARTESIAN_POINT('Ctrl Pts',(37.8332196717273,2.90094786588678,21.7003249679294));
#214493=CARTESIAN_POINT('Ctrl Pts',(37.8358898659462,2.89732166469562,22.6293529357242));
#214494=CARTESIAN_POINT('Ctrl Pts',(37.8368541952897,2.90792499553788,22.4842259802917));
#214495=CARTESIAN_POINT('Ctrl Pts',(37.8368299525189,2.90792612130758,22.3390990936285));
#214496=CARTESIAN_POINT('Ctrl Pts',(37.8361688233936,2.90107870010374,22.1939725145374));
#214497=CARTESIAN_POINT('Origin',(23.3537063721332,-23.1166885714936,20.2066053990796));
#214498=CARTESIAN_POINT('',(23.0782803825889,-22.6537822175902,22.1925295742637));
#214499=CARTESIAN_POINT('Ctrl Pts',(23.0843578289563,-22.6568688132917,
22.6230884005611));
#214500=CARTESIAN_POINT('Ctrl Pts',(23.0845096436663,-22.6502619168375,
22.483415393565));
#214501=CARTESIAN_POINT('Ctrl Pts',(23.0845141140897,-22.650269662596,22.3379724839138));
#214502=CARTESIAN_POINT('Ctrl Pts',(23.0782803825889,-22.6537822175902,
22.1925295742637));
#214503=CARTESIAN_POINT('',(23.239062981104,-22.9180504462477,22.0807265948204));
#214504=CARTESIAN_POINT('Ctrl Pts',(23.0782803825889,-22.6537822175902,
22.1925295742637));
#214505=CARTESIAN_POINT('Ctrl Pts',(23.1360333833448,-22.7395350876685,
22.1552619144485));
#214506=CARTESIAN_POINT('Ctrl Pts',(23.1875481821766,-22.8287927669825,
22.1179942546344));
#214507=CARTESIAN_POINT('Ctrl Pts',(23.239062981104,-22.9180504462477,22.0807265948204));
#214508=CARTESIAN_POINT('',(23.2390629806268,-22.9180504455633,21.7002959446494));
#214509=CARTESIAN_POINT('',(23.2390629811422,-22.9180504462138,22.1810791599133));
#214510=CARTESIAN_POINT('',(23.0013036973422,-22.5060942100583,21.7002980464605));
#214511=CARTESIAN_POINT('',(23.0013037035503,-22.5060942064212,21.7002959440367));
#214512=CARTESIAN_POINT('',(21.7569263989021,-20.3500102966396,20.3835599387635));
#214513=CARTESIAN_POINT('Ctrl Pts',(23.0013036910825,-22.5060942137292,
21.7003001498614));
#214514=CARTESIAN_POINT('Ctrl Pts',(22.8793532860673,-22.2947955114342,
21.7003059993954));
#214515=CARTESIAN_POINT('Ctrl Pts',(22.7570827712108,-22.0829421673304,
21.6703555267564));
#214516=CARTESIAN_POINT('Ctrl Pts',(22.519987637504,-21.6721366922408,21.5528695483741));
#214517=CARTESIAN_POINT('Ctrl Pts',(22.4051787101289,-21.4732117498048,
21.4650477048779));
#214518=CARTESIAN_POINT('Ctrl Pts',(22.1892389877209,-21.099061429376,21.2366400516856));
#214519=CARTESIAN_POINT('Ctrl Pts',(22.088408319391,-20.9243560691954,21.0959747908611));
#214520=CARTESIAN_POINT('Ctrl Pts',(21.9062395427228,-20.6087193470745,
20.7700574303949));
#214521=CARTESIAN_POINT('Ctrl Pts',(21.8255126682487,-20.4688470456262,
20.5854812317343));
#214522=CARTESIAN_POINT('Ctrl Pts',(21.7569265018043,-20.3500104746603,
20.3835597990406));
#214523=CARTESIAN_POINT('',(21.7569261325381,-20.3500098352472,20.3835667001813));
#214524=CARTESIAN_POINT('',(18.0871925405124,-13.99156929079,24.7414307111466));
#214525=CARTESIAN_POINT('',(18.087184741267,-13.9915737933103,24.7414307134888));
#214526=CARTESIAN_POINT('',(17.6050775964455,-13.1562640837399,25.1961209332026));
#214527=CARTESIAN_POINT('Ctrl Pts',(37.9613155746355,2.90186355994862,22.5734588349859));
#214528=CARTESIAN_POINT('Ctrl Pts',(37.9218524916693,2.90078059884891,22.5519031617858));
#214529=CARTESIAN_POINT('Ctrl Pts',(37.8836693502833,2.90019087773175,22.5281419899429));
#214530=CARTESIAN_POINT('Ctrl Pts',(37.8473272177835,2.90166043144623,22.5017007082842));
#214531=CARTESIAN_POINT('Ctrl Pts',(37.922022516849,2.88034265371408,22.7177291357093));
#214532=CARTESIAN_POINT('Ctrl Pts',(37.8842352728317,2.88011747593146,22.6982530402045));
#214533=CARTESIAN_POINT('Ctrl Pts',(37.8476050677344,2.88041898502129,22.6767446629297));
#214534=CARTESIAN_POINT('Ctrl Pts',(37.8128209454729,2.88251899696206,22.6527028959751));
#214535=CARTESIAN_POINT('Ctrl Pts',(37.9436761196969,2.89919070550837,22.8624057688558));
#214536=CARTESIAN_POINT('Ctrl Pts',(37.9104111801808,2.89775456132077,22.8456463763137));
#214537=CARTESIAN_POINT('Ctrl Pts',(37.8782067275449,2.89682402719336,22.8270727035707));
#214538=CARTESIAN_POINT('Ctrl Pts',(37.847524014068,2.89796858054373,22.8062963926773));
#214539=CARTESIAN_POINT('Ctrl Pts',(37.9850346042798,2.95010495086842,22.9871386049427));
#214540=CARTESIAN_POINT('Ctrl Pts',(37.9563721133226,2.94739642637765,22.9732463399291));
#214541=CARTESIAN_POINT('Ctrl Pts',(37.9286810363723,2.94514503418839,22.9577715260146));
#214542=CARTESIAN_POINT('Ctrl Pts',(37.9020844774968,2.94537214122087,22.9404815232736));
#214543=CARTESIAN_POINT('',(37.9428435213479,2.90048473993693,22.6539020855905));
#214544=CARTESIAN_POINT('',(37.8903966765541,2.90668232749624,22.7484146741784));
#214545=CARTESIAN_POINT('Ctrl Pts',(37.9435464891696,2.90334491110838,22.6538397969572));
#214546=CARTESIAN_POINT('Ctrl Pts',(37.938021209005,2.90341145045904,22.6629332305225));
#214547=CARTESIAN_POINT('Ctrl Pts',(37.9320039906252,2.90356448319467,22.6723411234029));
#214548=CARTESIAN_POINT('Ctrl Pts',(37.9259625662438,2.90380238731454,22.6821300564486));
#214549=CARTESIAN_POINT('Ctrl Pts',(37.9256253214072,2.90381566761584,22.6826764949897));
#214550=CARTESIAN_POINT('Ctrl Pts',(37.9252880081919,2.90382921865328,22.683224130783));
#214551=CARTESIAN_POINT('Ctrl Pts',(37.9249507105457,2.9038430424339,22.6837729789396));
#214552=CARTESIAN_POINT('Ctrl Pts',(37.921760876515,2.90397377434497,22.6889634525393));
#214553=CARTESIAN_POINT('Ctrl Pts',(37.9185687715762,2.90412904212584,22.6942532706705));
#214554=CARTESIAN_POINT('Ctrl Pts',(37.9154015345559,2.90431286883973,22.6996439503385));
#214555=CARTESIAN_POINT('Ctrl Pts',(37.9134774168477,2.90442454479993,22.7029188243506));
#214556=CARTESIAN_POINT('Ctrl Pts',(37.9117875239323,2.90453174875408,22.7058108847796));
#214557=CARTESIAN_POINT('Ctrl Pts',(37.9099307526894,2.90466147646374,22.7090866206814));
#214558=CARTESIAN_POINT('Ctrl Pts',(37.9087311440685,2.90474528995422,22.7112029831803));
#214559=CARTESIAN_POINT('Ctrl Pts',(37.9074612246628,2.90483883570091,22.7134793758708));
#214560=CARTESIAN_POINT('Ctrl Pts',(37.9060027973016,2.90495488455217,22.7161205625911));
#214561=CARTESIAN_POINT('Ctrl Pts',(37.9014846924554,2.90531439568807,22.7243027723039));
#214562=CARTESIAN_POINT('Ctrl Pts',(37.8979131303223,2.90568572531067,22.7314881608123));
#214563=CARTESIAN_POINT('Ctrl Pts',(37.8950678428128,2.90603663964566,22.7376801744365));
#214564=CARTESIAN_POINT('Ctrl Pts',(37.8932330597363,2.9062629266838,22.741673093173));
#214565=CARTESIAN_POINT('Ctrl Pts',(37.891699159628,2.90648073194668,22.7452523722032));
#214566=CARTESIAN_POINT('Ctrl Pts',(37.8903966765541,2.90668232749658,22.7484146741784));
#214567=CARTESIAN_POINT('Ctrl Pts',(37.8903966765541,2.90668232749658,22.7484146741784));
#214568=CARTESIAN_POINT('Ctrl Pts',(37.8887355230366,2.90693943729212,22.752447793038));
#214569=CARTESIAN_POINT('Ctrl Pts',(37.8874657058646,2.90716953259104,22.7558046638885));
#214570=CARTESIAN_POINT('Ctrl Pts',(37.8865082536544,2.90735848281666,22.7584826204161));
#214571=CARTESIAN_POINT('Ctrl Pts',(37.8860295275493,2.90745295792946,22.7598215986799));
#214572=CARTESIAN_POINT('Ctrl Pts',(37.8856294273039,2.90753720864932,22.7609908534314));
#214573=CARTESIAN_POINT('Ctrl Pts',(37.8853012423838,2.9076099094564,22.7619901158855));
#214574=CARTESIAN_POINT('Ctrl Pts',(37.8851371499237,2.90764625985994,22.7624897471125));
#214575=CARTESIAN_POINT('Ctrl Pts',(37.885090977698,2.90765461461754,22.7625985770864));
#214576=CARTESIAN_POINT('Ctrl Pts',(37.8850122156072,2.90767228025429,22.7628390124359));
#214577=CARTESIAN_POINT('Ctrl Pts',(37.8849334535165,2.90768994589104,22.7630794477854));
#214578=CARTESIAN_POINT('Ctrl Pts',(37.8848220824946,2.90771667113445,22.7634514644344));
#214579=CARTESIAN_POINT('Ctrl Pts',(37.8845277939943,2.907792380166,22.764477724686));
#214580=CARTESIAN_POINT('Ctrl Pts',(37.8811068613856,2.9086724536126,22.7764074030642));
#214581=CARTESIAN_POINT('Ctrl Pts',(37.8792507523057,2.90970861495128,22.7884528032461));
#214582=CARTESIAN_POINT('Ctrl Pts',(37.8787492608585,2.9109582753376,22.800591290549));
#214583=CARTESIAN_POINT('Ctrl Pts',(37.8782242635947,2.91226650958001,22.8132987308378));
#214584=CARTESIAN_POINT('Ctrl Pts',(37.8791849465714,2.91380913063624,22.8261066455036));
#214585=CARTESIAN_POINT('Ctrl Pts',(37.8813580611946,2.91563492197781,22.8389460786255));
#214586=CARTESIAN_POINT('Ctrl Pts',(37.8828234929559,2.91686613757635,22.8476043025836));
#214587=CARTESIAN_POINT('Ctrl Pts',(37.8848395557444,2.91822574783559,22.8562759999042));
#214588=CARTESIAN_POINT('Ctrl Pts',(37.8873111669701,2.91972335211174,22.8649351773032));
#214589=CARTESIAN_POINT('Ctrl Pts',(37.8359157553699,2.89712303563144,22.6300007064159));
#214590=CARTESIAN_POINT('Ctrl Pts',(37.8364479871394,2.89352379751698,22.6419083138996));
#214591=CARTESIAN_POINT('Ctrl Pts',(37.8399956459958,2.89353421323064,22.651365477415));
#214592=CARTESIAN_POINT('Ctrl Pts',(37.8518490576083,2.89326258799733,22.6653174198091));
#214593=CARTESIAN_POINT('Ctrl Pts',(37.8618092839105,2.89294715989357,22.669957176446));
#214594=CARTESIAN_POINT('Ctrl Pts',(37.8908949232045,2.89232695396294,22.6743418436278));
#214595=CARTESIAN_POINT('Ctrl Pts',(37.9133856347751,2.8920389130387,22.668264841908));
#214596=CARTESIAN_POINT('Ctrl Pts',(37.9432752055356,2.89854919694974,22.6537100534046));
#214597=CARTESIAN_POINT('Origin',(37.6442247309916,3.81784203585113,21.7410893253859));
#214598=CARTESIAN_POINT('',(37.9604289358877,2.90218654892101,22.6391939960632));
#214599=CARTESIAN_POINT('Origin',(37.9753081059453,2.90149560413539,22.5782833694649));
#214600=CARTESIAN_POINT('',(38.30900381467,2.88600022325113,22.4486706595174));
#214601=CARTESIAN_POINT('Ctrl Pts',(37.9604289775369,2.90218654698696,22.639193982291));
#214602=CARTESIAN_POINT('Ctrl Pts',(37.9649037110696,2.90197875355424,22.6527553656544));
#214603=CARTESIAN_POINT('Ctrl Pts',(37.973652266394,2.90157249643858,22.6602241284704));
#214604=CARTESIAN_POINT('Ctrl Pts',(37.985918465999,2.90100289029411,22.6616996754209));
#214605=CARTESIAN_POINT('Ctrl Pts',(37.9920515773908,2.9007180866837,22.6624374502903));
#214606=CARTESIAN_POINT('Ctrl Pts',(37.9995859301946,2.90036821355359,22.6611618002511));
#214607=CARTESIAN_POINT('Ctrl Pts',(38.0036574898034,2.90017914232988,22.6597026320051));
#214608=CARTESIAN_POINT('Ctrl Pts',(38.0056932696078,2.90008460671802,22.658973047882));
#214609=CARTESIAN_POINT('Ctrl Pts',(38.0083459062852,2.89996142609172,22.6578337452381));
#214610=CARTESIAN_POINT('Ctrl Pts',(38.011604880792,2.89981008892435,22.6562686337819));
#214611=CARTESIAN_POINT('Ctrl Pts',(38.0132343680454,2.89973442034066,22.6554860780538));
#214612=CARTESIAN_POINT('Ctrl Pts',(38.0150154397562,2.89965171262171,22.6545970701227));
#214613=CARTESIAN_POINT('Ctrl Pts',(38.0169459509707,2.89956206537281,22.6535987717336));
#214614=CARTESIAN_POINT('Ctrl Pts',(38.0188764621851,2.89947241812391,22.6526004733445));
#214615=CARTESIAN_POINT('Ctrl Pts',(38.0220260913496,2.89932615863185,22.6509071188918));
#214616=CARTESIAN_POINT('Ctrl Pts',(38.0231835863954,2.89927240797467,22.6502731407504));
#214617=CARTESIAN_POINT('Ctrl Pts',(38.0324435467614,2.89884240271727,22.6452013156194));
#214618=CARTESIAN_POINT('Ctrl Pts',(38.0416612690377,2.89841435887222,22.6401752713145));
#214619=CARTESIAN_POINT('Ctrl Pts',(38.0508499522231,2.89798766351693,22.6351927341993));
#214620=CARTESIAN_POINT('Ctrl Pts',(38.0554442938158,2.89777431583928,22.6327014656416));
#214621=CARTESIAN_POINT('Ctrl Pts',(38.0600313756357,2.89756130528408,22.6302210738814));
#214622=CARTESIAN_POINT('Ctrl Pts',(38.0646128076423,2.89734855708955,22.6277512055422));
#214623=CARTESIAN_POINT('Ctrl Pts',(38.0669035236456,2.89724218299228,22.6265162713726));
#214624=CARTESIAN_POINT('Ctrl Pts',(38.0691928271956,2.89713587448519,22.6252839680582));
#214625=CARTESIAN_POINT('Ctrl Pts',(38.0714809184578,2.89702962227316,22.6240542497133));
#214626=CARTESIAN_POINT('Ctrl Pts',(38.0726249640889,2.89697649616715,22.6234393905408));
#214627=CARTESIAN_POINT('Ctrl Pts',(38.0737687066481,2.8969233841349,22.6228251776108));
#214628=CARTESIAN_POINT('Ctrl Pts',(38.0749121710152,2.89687028502107,22.6222116049494));
#214629=CARTESIAN_POINT('Ctrl Pts',(38.0760556353824,2.89681718590724,22.621598032288));
#214630=CARTESIAN_POINT('Ctrl Pts',(38.0761127105304,2.89681453550565,22.6215669572449));
#214631=CARTESIAN_POINT('Ctrl Pts',(38.078341754379,2.89671102528141,22.6203728017283));
#214632=CARTESIAN_POINT('Ctrl Pts',(38.0961741051679,2.89588294348753,22.6108195575961));
#214633=CARTESIAN_POINT('Ctrl Pts',(38.110260985599,2.89522879029398,22.6026140026894));
#214634=CARTESIAN_POINT('Ctrl Pts',(38.1208687117263,2.89473619876838,22.5962694654652));
#214635=CARTESIAN_POINT('Ctrl Pts',(38.1261725747899,2.89448990300559,22.5930971968532));
#214636=CARTESIAN_POINT('Ctrl Pts',(38.1306053347009,2.89428405870485,22.5903859346995));
#214637=CARTESIAN_POINT('Ctrl Pts',(38.1341902442253,2.89411758607627,22.5881754651531));
#214638=CARTESIAN_POINT('Ctrl Pts',(38.1359826989875,2.89403434976197,22.5870702303799));
#214639=CARTESIAN_POINT('Ctrl Pts',(38.1375630696768,2.89396096200672,22.5860899486919));
#214640=CARTESIAN_POINT('Ctrl Pts',(38.1389334858005,2.89389732392247,22.585238139564));
#214641=CARTESIAN_POINT('Ctrl Pts',(38.1396186938623,2.89386550488034,22.5848122350001));
#214642=CARTESIAN_POINT('Ctrl Pts',(38.1402514132828,2.89383612325596,22.5844184485761));
#214643=CARTESIAN_POINT('Ctrl Pts',(38.1408318488765,2.89380916953834,22.5840571139598));
#214644=CARTESIAN_POINT('Ctrl Pts',(38.1411220666733,2.89379569267953,22.5838764466516));
#214645=CARTESIAN_POINT('Ctrl Pts',(38.1413992135134,2.89378282279742,22.5837038922954));
#214646=CARTESIAN_POINT('Ctrl Pts',(38.1416567930752,2.89377086156202,22.5835435713301));
#214647=CARTESIAN_POINT('Ctrl Pts',(38.1419143726369,2.89375890032662,22.5833832503648));
#214648=CARTESIAN_POINT('Ctrl Pts',(38.1421654322751,2.89374724185724,22.5832270112808));
#214649=CARTESIAN_POINT('Ctrl Pts',(38.1435158798947,2.89368453105144,22.5823869668472));
#214650=CARTESIAN_POINT('Ctrl Pts',(38.1651230418083,2.89268115815863,22.5689462559097));
#214651=CARTESIAN_POINT('Ctrl Pts',(38.1871226882576,2.89165955944126,22.5536608626059));
#214652=CARTESIAN_POINT('Ctrl Pts',(38.2082882854827,2.89067669151083,22.5373022464749));
#214653=CARTESIAN_POINT('Ctrl Pts',(38.2135796847889,2.89043097452822,22.5332125924422));
#214654=CARTESIAN_POINT('Ctrl Pts',(38.2188190079019,2.8901876758105,22.5290559362008));
#214655=CARTESIAN_POINT('Ctrl Pts',(38.2240043758266,2.88994688261263,22.5248337932079));
#214656=CARTESIAN_POINT('Ctrl Pts',(38.2253007178078,2.88988668431316,22.5237782574597));
#214657=CARTESIAN_POINT('Ctrl Pts',(38.2265936875898,2.88982664260869,22.5227186287895));
#214658=CARTESIAN_POINT('Ctrl Pts',(38.2278832566519,2.88976675882362,22.5216549319042));
#214659=CARTESIAN_POINT('Ctrl Pts',(38.229172825714,2.88970687503854,22.520591235019));
#214660=CARTESIAN_POINT('Ctrl Pts',(38.232880182612,2.88953471631499,22.5175166211926));
#214661=CARTESIAN_POINT('Ctrl Pts',(38.236423741246,2.88937016389988,22.5145309317486));
#214662=CARTESIAN_POINT('Ctrl Pts',(38.2435108585139,2.88904105906965,22.5085595528607));
#214663=CARTESIAN_POINT('Ctrl Pts',(38.2501064892679,2.88873477742404,22.5028553827943));
#214664=CARTESIAN_POINT('Ctrl Pts',(38.2562377391924,2.88845006025497,22.4974517565134));
#214665=CARTESIAN_POINT('Ctrl Pts',(38.2807627388903,2.88731119157869,22.47583725139));
#214666=CARTESIAN_POINT('Ctrl Pts',(38.2979204159874,2.8865144396422,22.4591202098372));
#214667=CARTESIAN_POINT('Ctrl Pts',(38.3090036490423,2.88599976697704,22.4486705151808));
#214668=CARTESIAN_POINT('Origin',(38.350745069125,3.7850312761347,22.4486772168688));
#214669=CARTESIAN_POINT('Origin',(5.74151139989795,4.39848094473248,23.213215359316));
#214670=CARTESIAN_POINT('',(40.3712694796959,5.03802899472888,21.700638886154));
#214671=CARTESIAN_POINT('',(40.3709911285577,3.73366018978004,21.7001154081031));
#214672=CARTESIAN_POINT('Origin',(5.74151139924325,4.39848093033234,21.7002959440769));
#214673=CARTESIAN_POINT('Ctrl Pts',(40.3714235226312,5.038090002646,21.700511894438));
#214674=CARTESIAN_POINT('Ctrl Pts',(40.2708306221092,5.0488496393361,21.8010276362016));
#214675=CARTESIAN_POINT('Ctrl Pts',(40.1917046396512,5.05133797985608,21.8800922232238));
#214676=CARTESIAN_POINT('Ctrl Pts',(40.10526975934,5.05392177599632,21.9664622854697));
#214677=CARTESIAN_POINT('Ctrl Pts',(40.0701082513491,5.05492597548326,22.001598193292));
#214678=CARTESIAN_POINT('Ctrl Pts',(40.0432546919932,5.0556007719085,22.0284339098976));
#214679=CARTESIAN_POINT('Ctrl Pts',(40.0326639133124,5.05582986415959,22.0390183538323));
#214680=CARTESIAN_POINT('Ctrl Pts',(40.0287546490032,5.05590080377289,22.0429255398461));
#214681=CARTESIAN_POINT('Ctrl Pts',(40.0267737875724,5.05593254231982,22.0449054287137));
#214682=CARTESIAN_POINT('Ctrl Pts',(40.0274623524757,5.05592314331111,22.0442171706059));
#214683=CARTESIAN_POINT('Ctrl Pts',(39.9741427791131,5.05668441332233,22.0975123464306));
#214684=CARTESIAN_POINT('Ctrl Pts',(39.8921721934965,5.05628738932089,22.1794753380441));
#214685=CARTESIAN_POINT('Ctrl Pts',(39.7888137206505,5.05322540169871,22.2828736160301));
#214686=CARTESIAN_POINT('Ctrl Pts',(39.7428614876915,5.05136059157593,22.3288531896893));
#214687=CARTESIAN_POINT('Ctrl Pts',(39.7118587027625,5.04999510416013,22.3598764667845));
#214688=CARTESIAN_POINT('Ctrl Pts',(39.6946637358226,5.04917466394559,22.3770840017304));
#214689=CARTESIAN_POINT('Ctrl Pts',(39.6228648695594,5.04553361017329,22.4489394223942));
#214690=CARTESIAN_POINT('Ctrl Pts',(39.5365669917571,5.04101449984802,22.5353077920109));
#214691=CARTESIAN_POINT('Ctrl Pts',(39.4230266531753,5.03479313512116,22.6489455734945));
#214692=CARTESIAN_POINT('Ctrl Pts',(39.3670703624406,5.03164045422622,22.7049513349536));
#214693=CARTESIAN_POINT('Ctrl Pts',(39.3381679002653,5.02999063070149,22.7338797007945));
#214694=CARTESIAN_POINT('Ctrl Pts',(39.3348230572737,5.02979945799794,22.7372275455296));
#214695=CARTESIAN_POINT('Ctrl Pts',(39.3302630242756,5.0295387103462,22.7417916728008));
#214696=CARTESIAN_POINT('Ctrl Pts',(39.3053563161994,5.02835329335085,22.7667162618852));
#214697=CARTESIAN_POINT('Ctrl Pts',(39.2439774604391,5.02554791931715,22.8281369009074));
#214698=CARTESIAN_POINT('Ctrl Pts',(39.2052077051565,5.02379184261898,22.8669327083578));
#214699=CARTESIAN_POINT('Ctrl Pts',(39.1838027358873,5.02282576667213,22.8883519840679));
#214700=CARTESIAN_POINT('Ctrl Pts',(39.174196299695,5.02239290566237,22.8979648247974));
#214701=CARTESIAN_POINT('Ctrl Pts',(39.1676958136688,5.02210015184176,22.9044696410926));
#214702=CARTESIAN_POINT('Ctrl Pts',(39.1633882234803,5.02190627939498,22.9087800979344));
#214703=CARTESIAN_POINT('Ctrl Pts',(39.0862609946233,5.01843636502699,22.9859586224302));
#214704=CARTESIAN_POINT('Ctrl Pts',(39.0283182686921,5.01576082473193,23.0439409986997));
#214705=CARTESIAN_POINT('Ctrl Pts',(38.9872232835661,5.01376156458065,23.0850659846295));
#214706=CARTESIAN_POINT('Ctrl Pts',(38.9870321602896,3.77306071291178,23.0850687571688));
#214707=CARTESIAN_POINT('Ctrl Pts',(39.0443287533713,3.77032079475558,23.0277298447258));
#214708=CARTESIAN_POINT('Ctrl Pts',(39.1018265268517,3.76758397799746,22.9701898281729));
#214709=CARTESIAN_POINT('Ctrl Pts',(39.1595254937864,3.76485040292868,22.9124487089087));
#214710=CARTESIAN_POINT('Ctrl Pts',(39.1883749772537,3.76348361539429,22.8835781492767));
#214711=CARTESIAN_POINT('Ctrl Pts',(39.2172747590517,3.76211763828383,22.8546573139336));
#214712=CARTESIAN_POINT('Ctrl Pts',(39.2462248403927,3.76075249087882,22.8256862031041));
#214713=CARTESIAN_POINT('Ctrl Pts',(39.253462360728,3.76041120402757,22.8184434253967));
#214714=CARTESIAN_POINT('Ctrl Pts',(39.2593018622688,3.76013640811797,22.8125996929072));
#214715=CARTESIAN_POINT('Ctrl Pts',(39.2701070013215,3.75962683452151,22.8017867036855));
#214716=CARTESIAN_POINT('Ctrl Pts',(39.2809121403743,3.75911726092505,22.7909737144638));
#214717=CARTESIAN_POINT('Ctrl Pts',(39.2915256733063,3.75861538474649,22.7803524446391));
#214718=CARTESIAN_POINT('Ctrl Pts',(39.3019476006994,3.75812123193154,22.7699228939792));
#214719=CARTESIAN_POINT('Ctrl Pts',(39.3227914554854,3.75713292630165,22.7490637926593));
#214720=CARTESIAN_POINT('Ctrl Pts',(39.3428688881298,3.75617551412615,22.7289715680132));
#214721=CARTESIAN_POINT('Ctrl Pts',(39.3621799038083,3.75524923244181,22.7096462178408));
#214722=CARTESIAN_POINT('Ctrl Pts',(39.4394239665222,3.75154410570447,22.6323448171511));
#214723=CARTESIAN_POINT('Ctrl Pts',(39.5044053612061,3.74833706673987,22.5673134114664));
#214724=CARTESIAN_POINT('Ctrl Pts',(39.557124292337,3.74563934253036,22.5145518469542));
#214725=CARTESIAN_POINT('Ctrl Pts',(39.5834837579024,3.7442904804256,22.4881710646981));
#214726=CARTESIAN_POINT('Ctrl Pts',(39.6067776069354,3.74306894702554,22.4648577420907));
#214727=CARTESIAN_POINT('Ctrl Pts',(39.6270058516559,3.74197573229913,22.4446118587128));
#214728=CARTESIAN_POINT('Ctrl Pts',(39.6371199740161,3.74142912493593,22.4344889170239));
#214729=CARTESIAN_POINT('Ctrl Pts',(39.6464676952718,3.74091459724333,22.4251328351157));
#214730=CARTESIAN_POINT('Ctrl Pts',(39.6550490165119,3.74043226154024,22.4165436103546));
#214731=CARTESIAN_POINT('Ctrl Pts',(39.6593396771319,3.74019109368869,22.412248997974));
#214732=CARTESIAN_POINT('Ctrl Pts',(39.6634387377467,3.73995797383476,22.4081460998789));
#214733=CARTESIAN_POINT('Ctrl Pts',(39.6673461984494,3.73973291462544,22.4042349157386));
#214734=CARTESIAN_POINT('Ctrl Pts',(39.6692999288007,3.73962038502078,22.4022793236684));
#214735=CARTESIAN_POINT('Ctrl Pts',(39.6712057591738,3.73950987057697,22.4003716600869));
#214736=CARTESIAN_POINT('Ctrl Pts',(39.6730636895777,3.73940137278435,22.3985119249525));
#214737=CARTESIAN_POINT('Ctrl Pts',(39.6749216199816,3.73929287499173,22.3966521898182));
#214738=CARTESIAN_POINT('Ctrl Pts',(39.6752665032317,3.73927325106312,22.3963069835548));
#214739=CARTESIAN_POINT('Ctrl Pts',(39.6784937808889,3.73908193082056,22.3930765048496));
#214740=CARTESIAN_POINT('Ctrl Pts',(39.7301302234044,3.73602080693956,22.3413888455665));
#214741=CARTESIAN_POINT('Ctrl Pts',(39.7848084228348,3.73357833527367,22.2866741193136));
#214742=CARTESIAN_POINT('Ctrl Pts',(39.8425281478151,3.73176341561429,22.2289316743459));
#214743=CARTESIAN_POINT('Ctrl Pts',(39.8713880103053,3.73085595578459,22.2000604518621));
#214744=CARTESIAN_POINT('Ctrl Pts',(39.9010081259452,3.73010538839167,22.1704321713474));
#214745=CARTESIAN_POINT('Ctrl Pts',(39.9313876716397,3.72951308609443,22.1400459802362));
#214746=CARTESIAN_POINT('Ctrl Pts',(39.946577444487,3.72921693494582,22.1248528846806));
#214747=CARTESIAN_POINT('Ctrl Pts',(39.9619570665348,3.72896035005919,22.1094703031692));
#214748=CARTESIAN_POINT('Ctrl Pts',(39.97752638416,3.72874350866712,22.0938980791632));
#214749=CARTESIAN_POINT('Ctrl Pts',(39.9853110429726,3.72863508797109,22.0861119671601));
#214750=CARTESIAN_POINT('Ctrl Pts',(39.9931431251494,3.72853660312618,22.0782784440045));
#214751=CARTESIAN_POINT('Ctrl Pts',(40.0010226082524,3.72844807694276,22.0703974869849));
#214752=CARTESIAN_POINT('Ctrl Pts',(40.0079171559676,3.72837061653227,22.0635016495926));
#214753=CARTESIAN_POINT('Ctrl Pts',(40.0148479949855,3.72830078072192,22.0565694956166));
#214754=CARTESIAN_POINT('Ctrl Pts',(40.0218151089101,3.72823858497957,22.0496010085117));
#214755=CARTESIAN_POINT('Ctrl Pts',(40.0228104108993,3.72822969987353,22.0486055103539));
#214756=CARTESIAN_POINT('Ctrl Pts',(40.0246222618669,3.728213954009,22.0467932994388));
#214757=CARTESIAN_POINT('Ctrl Pts',(40.0248032357337,3.72821239747269,22.0466122895048));
#214758=CARTESIAN_POINT('Ctrl Pts',(40.0363761532015,3.7281128600832,22.0350370656139));
#214759=CARTESIAN_POINT('Ctrl Pts',(40.0710571952485,3.72810151656561,22.0003587147501));
#214760=CARTESIAN_POINT('Ctrl Pts',(40.1287783189191,3.72880112354771,21.9426135802526));
#214761=CARTESIAN_POINT('Ctrl Pts',(40.1745391966861,3.72935576676249,21.8968336668805));
#214762=CARTESIAN_POINT('Ctrl Pts',(40.2347815491242,3.73035735133624,21.8365561341489));
#214763=CARTESIAN_POINT('Ctrl Pts',(40.3094436100076,3.73211564362139,21.7617712751741));
#214764=CARTESIAN_POINT('Ctrl Pts',(40.3289575846384,3.73257519792032,21.7422252055433));
#214765=CARTESIAN_POINT('Ctrl Pts',(40.3494563978051,3.73308643544169,21.7216879362894));
#214766=CARTESIAN_POINT('Ctrl Pts',(40.3709384993974,3.73365486011513,21.7001588483292));
#214767=CARTESIAN_POINT('Origin',(37.6444010078299,4.96939015045555,21.7410904694175));
#214768=CARTESIAN_POINT('',(38.3094612509366,5.90102918065796,22.4486730610885));
#214769=CARTESIAN_POINT('Origin',(38.3509523527786,5.00198641026358,22.4486556479034));
#214770=CARTESIAN_POINT('',(37.9607605694893,5.88711756393337,22.6415606727078));
#214771=CARTESIAN_POINT('Ctrl Pts',(38.3094612370167,5.90102948241317,22.4486730610888));
#214772=CARTESIAN_POINT('Ctrl Pts',(38.2786042638077,5.89960603337333,22.4795152973042));
#214773=CARTESIAN_POINT('Ctrl Pts',(38.24571801348,5.89808896435175,22.5083262242531));
#214774=CARTESIAN_POINT('Ctrl Pts',(38.2110898604772,5.89649152804822,22.5348542386069));
#214775=CARTESIAN_POINT('Ctrl Pts',(38.2086220954945,5.89637768722709,22.5367447496277));
#214776=CARTESIAN_POINT('Ctrl Pts',(38.2061454981703,5.89626343890149,22.5386236832585));
#214777=CARTESIAN_POINT('Ctrl Pts',(38.203660178909,5.89614878816253,22.540490956256));
#214778=CARTESIAN_POINT('Ctrl Pts',(38.18498028027,5.89528706217989,22.5545255597242));
#214779=CARTESIAN_POINT('Ctrl Pts',(38.1658074359699,5.89440259264521,22.5679011151471));
#214780=CARTESIAN_POINT('Ctrl Pts',(38.1461894118507,5.89349758209262,22.5805845210723));
#214781=CARTESIAN_POINT('Ctrl Pts',(38.1363803997911,5.89304507681632,22.5869262240348));
#214782=CARTESIAN_POINT('Ctrl Pts',(38.1264600927777,5.89258743626663,22.593094889623));
#214783=CARTESIAN_POINT('Ctrl Pts',(38.1164347176922,5.89212494757444,22.5990867672433));
#214784=CARTESIAN_POINT('Ctrl Pts',(38.1114220301494,5.89189370322835,22.6020827060535));
#214785=CARTESIAN_POINT('Ctrl Pts',(38.1063830755885,5.89166124684569,22.6050344478716));
#214786=CARTESIAN_POINT('Ctrl Pts',(38.1013186380443,5.89142761457595,22.6079415355173));
#214787=CARTESIAN_POINT('Ctrl Pts',(38.0987864192722,5.89131079844108,22.6093950793401));
#214788=CARTESIAN_POINT('Ctrl Pts',(38.0962478297542,5.89119368833435,22.6108374596198));
#214789=CARTESIAN_POINT('Ctrl Pts',(38.0937029683429,5.89107628881353,22.61226862062));
#214790=CARTESIAN_POINT('Ctrl Pts',(38.0918245262377,5.89098963254137,22.6133250054865));
#214791=CARTESIAN_POINT('Ctrl Pts',(38.0892089233378,5.89086896950047,22.6147828940804));
#214792=CARTESIAN_POINT('Ctrl Pts',(38.087480480895,5.89078923292522,22.6157387022349));
#214793=CARTESIAN_POINT('Ctrl Pts',(38.0868672773205,5.89076094459363,22.6160777965328));
#214794=CARTESIAN_POINT('Ctrl Pts',(38.0863659847973,5.89073781894264,22.6163541501675));
#214795=CARTESIAN_POINT('Ctrl Pts',(38.0860496675243,5.89072322657749,22.6165283904774));
#214796=CARTESIAN_POINT('Ctrl Pts',(38.076386278549,5.89027743460677,22.6218513748139));
#214797=CARTESIAN_POINT('Ctrl Pts',(38.0670430465061,5.88984650839177,22.6269704342028));
#214798=CARTESIAN_POINT('Ctrl Pts',(38.0580287156394,5.88943062768829,22.6319218897319));
#214799=CARTESIAN_POINT('Ctrl Pts',(38.0535215502061,5.88922268733656,22.6343976174964));
#214800=CARTESIAN_POINT('Ctrl Pts',(38.0490966104308,5.8890185004522,22.6368314442941));
#214801=CARTESIAN_POINT('Ctrl Pts',(38.044754826121,5.88881803437945,22.6392276092462));
#214802=CARTESIAN_POINT('Ctrl Pts',(38.0425839339662,5.88871780134307,22.6404256917222));
#214803=CARTESIAN_POINT('Ctrl Pts',(38.0404338307005,5.88861849801509,22.641614358737));
#214804=CARTESIAN_POINT('Ctrl Pts',(38.0383046307172,5.88852011724329,22.64279413184));
#214805=CARTESIAN_POINT('Ctrl Pts',(38.0372400307256,5.8884709268574,22.6433840183915));
#214806=CARTESIAN_POINT('Ctrl Pts',(38.0361806565559,5.88842196707923,22.6439716814649));
#214807=CARTESIAN_POINT('Ctrl Pts',(38.0351265220344,5.88837323680575,22.6445571851872));
#214808=CARTESIAN_POINT('Ctrl Pts',(38.0345994547736,5.88834887166902,22.6448499370483));
#214809=CARTESIAN_POINT('Ctrl Pts',(38.0343554639064,5.88833759125575,22.6449852214051));
#214810=CARTESIAN_POINT('Ctrl Pts',(38.0339719013243,5.88831985658364,22.6451984377358));
#214811=CARTESIAN_POINT('Ctrl Pts',(38.0335883387421,5.88830212191152,22.6454116540665));
#214812=CARTESIAN_POINT('Ctrl Pts',(38.0330652043492,5.88827793509289,22.6457028023745));
#214813=CARTESIAN_POINT('Ctrl Pts',(38.0319798511234,5.88822773326545,22.6463072821056));
#214814=CARTESIAN_POINT('Ctrl Pts',(38.0232970253177,5.88782611864594,22.6511431199547));
#214815=CARTESIAN_POINT('Ctrl Pts',(38.0156428139002,5.88747266344095,22.6547268986696));
#214816=CARTESIAN_POINT('Ctrl Pts',(38.0091051319047,5.88717195606173,22.6571416505942));
#214817=CARTESIAN_POINT('Ctrl Pts',(38.0050560749259,5.88698571553897,22.6586372063798));
#214818=CARTESIAN_POINT('Ctrl Pts',(38.0020566241238,5.88684794846396,22.6596572447985));
#214819=CARTESIAN_POINT('Ctrl Pts',(37.9989625336125,5.88670563710134,22.6602703570381));
#214820=CARTESIAN_POINT('Ctrl Pts',(37.9970608485805,5.88661816991601,22.6606471871162));
#214821=CARTESIAN_POINT('Ctrl Pts',(37.9951231809429,5.88652898168117,22.6608692548753));
#214822=CARTESIAN_POINT('Ctrl Pts',(37.9928845637356,5.88642463261304,22.6609432285108));
#214823=CARTESIAN_POINT('Ctrl Pts',(37.9873098467916,5.88616477732544,22.6611274413712));
#214824=CARTESIAN_POINT('Ctrl Pts',(37.9819270366666,5.88590798293822,22.6597493845243));
#214825=CARTESIAN_POINT('Ctrl Pts',(37.9768225564412,5.88561517043198,22.6568506703212));
#214826=CARTESIAN_POINT('Ctrl Pts',(37.9716703425283,5.88531961973888,22.6539248492803));
#214827=CARTESIAN_POINT('Ctrl Pts',(37.9668017839537,5.88498719188167,22.6494498128306));
#214828=CARTESIAN_POINT('Ctrl Pts',(37.9622655629875,5.88454426091849,22.6434768040796));
#214829=CARTESIAN_POINT('Ctrl Pts',(37.9618191607911,5.88450067279606,22.6428890099122));
#214830=CARTESIAN_POINT('Ctrl Pts',(37.9613759446144,5.88445598938409,22.6422867158888));
#214831=CARTESIAN_POINT('Ctrl Pts',(37.9609359396411,5.88441012429826,22.6416699753961));
#214832=CARTESIAN_POINT('',(37.8956927513034,5.88102764866676,22.7399879389761));
#214833=CARTESIAN_POINT('Ctrl Pts',(37.9606933843695,5.88710947122229,22.6416287092383));
#214834=CARTESIAN_POINT('Ctrl Pts',(37.9318439554001,5.88363607874584,22.6708515025809));
#214835=CARTESIAN_POINT('Ctrl Pts',(37.9099091061869,5.88310015717274,22.7030798975343));
#214836=CARTESIAN_POINT('Ctrl Pts',(37.8956927513033,5.88102764866655,22.7399879389761));
#214837=CARTESIAN_POINT('Ctrl Pts',(37.8956927513033,5.88102764866655,22.7399879389761));
#214838=CARTESIAN_POINT('Ctrl Pts',(37.8814653626963,5.87895353162665,22.7769246258147));
#214839=CARTESIAN_POINT('Ctrl Pts',(37.8752345686086,5.87550147967093,22.8132921610867));
#214840=CARTESIAN_POINT('Ctrl Pts',(37.8797733892453,5.86938310192835,22.8493165421673));
#214841=CARTESIAN_POINT('Ctrl Pts',(37.8534836628378,5.88296017306334,22.4821848818219));
#214842=CARTESIAN_POINT('Ctrl Pts',(37.8943262424003,5.88451259107984,22.5121203031407));
#214843=CARTESIAN_POINT('Ctrl Pts',(37.9374619267715,5.88352416172242,22.538684494744));
#214844=CARTESIAN_POINT('Ctrl Pts',(37.9821440933791,5.88212600918766,22.5625387273815));
#214845=CARTESIAN_POINT('Ctrl Pts',(37.8123465132937,5.90528919533256,22.63535008025));
#214846=CARTESIAN_POINT('Ctrl Pts',(37.8516644890427,5.90770950088796,22.6626438929829));
#214847=CARTESIAN_POINT('Ctrl Pts',(37.8933177790401,5.90798526767912,22.6867324268837));
#214848=CARTESIAN_POINT('Ctrl Pts',(37.9363356995664,5.9077506128618,22.708331682127));
#214849=CARTESIAN_POINT('Ctrl Pts',(37.844814130033,5.89182901743669,22.7922519013953));
#214850=CARTESIAN_POINT('Ctrl Pts',(37.879548932556,5.89321096309192,22.8158639989316));
#214851=CARTESIAN_POINT('Ctrl Pts',(37.9162217435781,5.89211562408991,22.8366822790876));
#214852=CARTESIAN_POINT('Ctrl Pts',(37.954166416353,5.89057542413229,22.8552697868835));
#214853=CARTESIAN_POINT('Ctrl Pts',(37.899080451567,5.84528700692402,22.9297088691711));
#214854=CARTESIAN_POINT('Ctrl Pts',(37.929175505624,5.84562961719726,22.9493643974031));
#214855=CARTESIAN_POINT('Ctrl Pts',(37.9606706419134,5.84297939472194,22.9667152822253));
#214856=CARTESIAN_POINT('Ctrl Pts',(37.9933722484977,5.84001245346599,22.982105742632));
#214857=CARTESIAN_POINT('',(37.8376558337564,5.89006471736255,22.6292761000277));
#214858=CARTESIAN_POINT('Ctrl Pts',(37.9607605694893,5.88711756393337,22.6415606727078));
#214859=CARTESIAN_POINT('Ctrl Pts',(37.933832590302,5.89470789016886,22.6613950994919));
#214860=CARTESIAN_POINT('Ctrl Pts',(37.9091237987468,5.89505081700509,22.6717955494274));
#214861=CARTESIAN_POINT('Ctrl Pts',(37.8538843907875,5.89415564664408,22.6711902073731));
#214862=CARTESIAN_POINT('Ctrl Pts',(37.8395809115443,5.89371659776208,22.6568672855533));
#214863=CARTESIAN_POINT('Ctrl Pts',(37.8376558337564,5.89006471736265,22.6292761000277));
#214864=CARTESIAN_POINT('Ctrl Pts',(37.836901182615,5.89358671205489,22.6290634410898));
#214865=CARTESIAN_POINT('Ctrl Pts',(37.8369075171669,5.89358533671761,22.6535139925694));
#214866=CARTESIAN_POINT('Ctrl Pts',(37.8403670000893,5.89282472859239,22.6939464997415));
#214867=CARTESIAN_POINT('Ctrl Pts',(37.8556959689111,5.88333711085498,22.7789603955951));
#214868=CARTESIAN_POINT('Ctrl Pts',(37.8644397995813,5.87711699851191,22.8151976573141));
#214869=CARTESIAN_POINT('Ctrl Pts',(37.8748177883037,5.86877619154017,22.8505045494252));
#214870=CARTESIAN_POINT('Origin',(21.3314955411937,29.3921468659279,20.8215240288011));
#214871=CARTESIAN_POINT('',(21.7644724666931,29.1420849098863,20.3835576253485));
#214872=CARTESIAN_POINT('',(21.764471811623,29.1420837757968,23.0661008157565));
#214873=CARTESIAN_POINT('',(21.4803439588889,28.9148166367086,19.7002959431835));
#214874=CARTESIAN_POINT('Origin',(21.3314955412821,29.3921468666217,19.7002959383936));
#214875=CARTESIAN_POINT('Ctrl Pts',(21.4803439595806,28.9148166365263,19.7002959429029));
#214876=CARTESIAN_POINT('Ctrl Pts',(21.5375456595924,28.932654146068,19.8296885489693));
#214877=CARTESIAN_POINT('Ctrl Pts',(21.5949594432136,28.9617838292115,19.9587545379246));
#214878=CARTESIAN_POINT('Ctrl Pts',(21.6910008237292,29.0401706642884,20.1862563830226));
#214879=CARTESIAN_POINT('Ctrl Pts',(21.7317567137224,29.0854381511706,20.2872885386153));
#214880=CARTESIAN_POINT('Ctrl Pts',(21.7644727197258,29.1420853475785,20.3835572818076));
#214881=CARTESIAN_POINT('Origin',(17.3974920526429,21.5809159474037,20.2066095456478));
#214882=CARTESIAN_POINT('',(23.0095151821581,31.2978029183401,21.7002980355621));
#214883=CARTESIAN_POINT('Ctrl Pts',(21.764472719456,29.1420853477472,20.3835572818002));
#214884=CARTESIAN_POINT('Ctrl Pts',(21.8330949218321,29.2609006428998,20.5854785545772));
#214885=CARTESIAN_POINT('Ctrl Pts',(21.9138651095473,29.400749458011,20.7700565382947));
#214886=CARTESIAN_POINT('Ctrl Pts',(22.0961297896001,29.7163299990818,21.0959736040555));
#214887=CARTESIAN_POINT('Ctrl Pts',(22.1970135386609,29.8910042596341,21.2366387947034));
#214888=CARTESIAN_POINT('Ctrl Pts',(22.4130682979612,30.265090329514,21.4650479209324));
#214889=CARTESIAN_POINT('Ctrl Pts',(22.5279392150805,30.4639825453074,21.552870656183));
#214890=CARTESIAN_POINT('Ctrl Pts',(22.7651624142597,30.8747205200251,21.6703570711429));
#214891=CARTESIAN_POINT('Ctrl Pts',(22.8874989763366,31.0865390601797,21.7003071100463));
#214892=CARTESIAN_POINT('Ctrl Pts',(23.0095151804408,31.2978029194013,21.7003001277771));
#214893=CARTESIAN_POINT('',(23.2473931931928,31.7096746649125,21.7002959445048));
#214894=CARTESIAN_POINT('',(23.2473931930346,31.7096746646018,21.7002959440315));
#214895=CARTESIAN_POINT('',(23.2473931935769,31.7096746655115,22.0807266040038));
#214896=CARTESIAN_POINT('',(23.2473931935218,31.7096746654701,23.0661008157499));
#214897=CARTESIAN_POINT('',(23.0865646529939,31.4455160742256,22.1925194337773));
#214898=CARTESIAN_POINT('Ctrl Pts',(23.0865646529939,31.4455160742256,22.1925194337773));
#214899=CARTESIAN_POINT('Ctrl Pts',(23.1362815243438,31.5363259734427,22.1552551572169));
#214900=CARTESIAN_POINT('Ctrl Pts',(23.1918373590083,31.6230003194401,22.1179908806103));
#214901=CARTESIAN_POINT('Ctrl Pts',(23.2473931935769,31.7096746655115,22.0807266040038));
#214902=CARTESIAN_POINT('',(23.0894658227594,31.4433792599604,22.6292652174138));
#214903=CARTESIAN_POINT('Ctrl Pts',(23.0894658227594,31.4433792599604,22.6292652174138));
#214904=CARTESIAN_POINT('Ctrl Pts',(23.0807160616962,31.4496366065053,22.4836828715959));
#214905=CARTESIAN_POINT('Ctrl Pts',(23.0807208756878,31.449644116975,22.3381011527097));
#214906=CARTESIAN_POINT('Ctrl Pts',(23.0865646529939,31.4455160742256,22.1925194337773));
#214907=CARTESIAN_POINT('Ctrl Pts',(22.9362352954462,31.1709231216581,22.7471964395434));
#214908=CARTESIAN_POINT('Ctrl Pts',(23.0016277799914,31.2841463509011,22.6940603824211));
#214909=CARTESIAN_POINT('Ctrl Pts',(23.0536784589064,31.3742690307787,22.6547720482523));
#214910=CARTESIAN_POINT('Ctrl Pts',(23.0924674278143,31.4414298421368,22.6293265260222));
#214911=CARTESIAN_POINT('Origin',(38.3764432400552,5.89350445467005,25.9258299253624));
#214912=CARTESIAN_POINT('Ctrl Pts',(37.5248008258883,5.89363432240145,22.7471646697633));
#214913=CARTESIAN_POINT('Ctrl Pts',(37.6555615331206,5.8936143826301,22.69407958477));
#214914=CARTESIAN_POINT('Ctrl Pts',(37.7596545168663,5.89359850943464,22.6546981481591));
#214915=CARTESIAN_POINT('Ctrl Pts',(37.8373686600491,5.89358665876205,22.629000165431));
#214916=CARTESIAN_POINT('',(37.8378434218109,5.88643173677724,22.1925294356954));
#214917=CARTESIAN_POINT('Ctrl Pts',(37.8376312752506,5.89001659645533,22.6289131645861));
#214918=CARTESIAN_POINT('Ctrl Pts',(37.837909377076,5.89358657632062,22.4834521590092));
#214919=CARTESIAN_POINT('Ctrl Pts',(37.8379183229522,5.89358657497002,22.3379907972861));
#214920=CARTESIAN_POINT('Ctrl Pts',(37.8378434218109,5.88643173677724,22.1925294356954));
#214921=CARTESIAN_POINT('',(38.1470959639697,5.89353937594765,22.0807270934984));
#214922=CARTESIAN_POINT('Ctrl Pts',(37.8378434218109,5.88643173677724,22.1925294356954));
#214923=CARTESIAN_POINT('Ctrl Pts',(37.9409835006258,5.89357085851788,22.1552619881955));
#214924=CARTESIAN_POINT('Ctrl Pts',(38.0440397324234,5.89355514341676,22.1179945408279));
#214925=CARTESIAN_POINT('Ctrl Pts',(38.147095963728,5.89353938642134,22.0807270934604));
#214926=CARTESIAN_POINT('',(38.1470959591487,5.89353938116616,21.7002959442549));
#214927=CARTESIAN_POINT('',(38.1470959642181,5.89353936546189,22.1858146224412));
#214928=CARTESIAN_POINT('',(37.6714536945777,5.89361195165509,21.7002980411863));
#214929=CARTESIAN_POINT('',(37.6714536945026,5.8936119260683,21.7002959439981));
#214930=CARTESIAN_POINT('',(35.1820413999383,5.89399157107422,20.383560482509));
#214931=CARTESIAN_POINT('Ctrl Pts',(37.6714536946295,5.89361195931491,21.7003001393496));
#214932=CARTESIAN_POINT('Ctrl Pts',(37.427488540442,5.89364916170256,21.7003060371228));
#214933=CARTESIAN_POINT('Ctrl Pts',(37.1828829924501,5.89368646174734,21.6703556342324));
#214934=CARTESIAN_POINT('Ctrl Pts',(36.7085675882293,5.89375879038869,21.5528698354649));
#214935=CARTESIAN_POINT('Ctrl Pts',(36.4788891318897,5.89379381392163,21.4650481010595));
#214936=CARTESIAN_POINT('Ctrl Pts',(36.0468955132441,5.89385968889943,21.2366406173595));
#214937=CARTESIAN_POINT('Ctrl Pts',(35.8451807870679,5.89389044878274,21.0959753788738));
#214938=CARTESIAN_POINT('Ctrl Pts',(35.4807467619133,5.89394602156787,20.7700580204275));
#214939=CARTESIAN_POINT('Ctrl Pts',(35.3192502662332,5.89397064827841,20.5854818139245));
#214940=CARTESIAN_POINT('Ctrl Pts',(35.1820416023439,5.89399157132523,20.3835603449714));
#214941=CARTESIAN_POINT('',(35.1820408755229,5.8939915710188,20.383567138198));
#214942=CARTESIAN_POINT('Ctrl Pts',(23.0468257782053,31.384591852601,22.5480018663995));
#214943=CARTESIAN_POINT('Ctrl Pts',(23.0390786240702,31.3260604609123,22.7367904973172));
#214944=CARTESIAN_POINT('Ctrl Pts',(23.067478599942,31.5004702978625,23.0578473485583));
#214945=CARTESIAN_POINT('Ctrl Pts',(23.022667876053,31.9171423510016,23.2948739610244));
#214946=CARTESIAN_POINT('Ctrl Pts',(22.8885021342325,32.3492299118926,23.4317384090081));
#214947=CARTESIAN_POINT('Ctrl Pts',(22.6791889751685,32.6223886262393,23.4506347969207));
#214948=CARTESIAN_POINT('Ctrl Pts',(22.5069877452524,32.6845391227442,23.4444909601449));
#214949=CARTESIAN_POINT('Ctrl Pts',(23.289560432478,31.7561046880481,22.4010127772943));
#214950=CARTESIAN_POINT('Ctrl Pts',(23.2825339135137,31.7084341764316,22.5573729944703));
#214951=CARTESIAN_POINT('Ctrl Pts',(23.3049365331511,31.8541824245128,22.8232914502166));
#214952=CARTESIAN_POINT('Ctrl Pts',(23.2662546259196,32.2010642604025,23.0197414898952));
#214953=CARTESIAN_POINT('Ctrl Pts',(23.1536332544645,32.56068229212,23.1332859123607));
#214954=CARTESIAN_POINT('Ctrl Pts',(22.9793028526705,32.7881403868216,23.1491081025586));
#214955=CARTESIAN_POINT('Ctrl Pts',(22.8361786227907,32.8403333109705,23.1441228908876));
#214956=CARTESIAN_POINT('Ctrl Pts',(23.7314157857536,32.493544189971,22.1192920406477));
#214957=CARTESIAN_POINT('Ctrl Pts',(23.7287377023962,32.464564008785,22.212649472195));
#214958=CARTESIAN_POINT('Ctrl Pts',(23.7448461743985,32.5507023701276,22.3714174055434));
#214959=CARTESIAN_POINT('Ctrl Pts',(23.7256801463781,32.7565671035282,22.4886686739));
#214960=CARTESIAN_POINT('Ctrl Pts',(23.6623073245601,32.970053835634,22.5564038831484));
#214961=CARTESIAN_POINT('Ctrl Pts',(23.5608681511248,33.1050100547105,22.5657978760615));
#214962=CARTESIAN_POINT('Ctrl Pts',(23.4768580467271,33.1356903171218,22.5627895385531));
#214963=CARTESIAN_POINT('Ctrl Pts',(24.2075976932542,33.2097586079699,21.8374719228723));
#214964=CARTESIAN_POINT('Ctrl Pts',(24.2063201970879,33.2006509447049,21.8678132142543));
#214965=CARTESIAN_POINT('Ctrl Pts',(24.2108390446466,33.2293030796326,21.9194066376866));
#214966=CARTESIAN_POINT('Ctrl Pts',(24.2035457902377,33.2972158482404,21.9574245116913));
#214967=CARTESIAN_POINT('Ctrl Pts',(24.1818657699791,33.3676013829196,21.9793162810404));
#214968=CARTESIAN_POINT('Ctrl Pts',(24.148109705216,33.4121443530594,21.9822584847386));
#214969=CARTESIAN_POINT('Ctrl Pts',(24.1203532348069,33.4224591086272,21.9812140625032));
#214970=CARTESIAN_POINT('Ctrl Pts',(24.4324942327698,33.5585868111144,21.7002959441657));
#214971=CARTESIAN_POINT('Ctrl Pts',(24.4324942327698,33.5585868111144,21.7002959441657));
#214972=CARTESIAN_POINT('Ctrl Pts',(24.4324942327698,33.5585868111144,21.7002959441657));
#214973=CARTESIAN_POINT('Ctrl Pts',(24.4324942327698,33.5585868111144,21.7002959441657));
#214974=CARTESIAN_POINT('Ctrl Pts',(24.4324942327698,33.5585868111144,21.7002959441657));
#214975=CARTESIAN_POINT('Ctrl Pts',(24.4324942327698,33.5585868111144,21.7002959441657));
#214976=CARTESIAN_POINT('Ctrl Pts',(24.4324942327698,33.5585868111144,21.7002959441657));
#214977=CARTESIAN_POINT('',(23.6924058501372,32.4050348139049,22.2127986749429));
#214978=CARTESIAN_POINT('Ctrl Pts',(23.0894658227594,31.4433792599604,22.6292652174138));
#214979=CARTESIAN_POINT('Ctrl Pts',(23.2478670361137,31.6838526928458,22.5281825559148));
#214980=CARTESIAN_POINT('Ctrl Pts',(23.3768890335782,31.8947350273838,22.4381576747004));
#214981=CARTESIAN_POINT('Ctrl Pts',(23.5390494755781,32.1577395308614,22.3233834175864));
#214982=CARTESIAN_POINT('Ctrl Pts',(23.5877385783061,32.2366216008834,22.2884855342602));
#214983=CARTESIAN_POINT('Ctrl Pts',(23.6529073237075,32.3416507845793,22.24146748738));
#214984=CARTESIAN_POINT('Ctrl Pts',(23.6733154709593,32.3744476533385,22.2266816530341));
#214985=CARTESIAN_POINT('Ctrl Pts',(23.6924058501372,32.405034813905,22.2127986749428));
#214986=CARTESIAN_POINT('',(24.4324942058486,33.5585867508892,21.7002959592762));
#214987=CARTESIAN_POINT('Ctrl Pts',(23.6924058501372,32.405034813905,22.2127986749428));
#214988=CARTESIAN_POINT('Ctrl Pts',(23.7019510397262,32.4203283941883,22.2058571858972));
#214989=CARTESIAN_POINT('Ctrl Pts',(23.7157746610821,32.4424401240411,22.1957835234241));
#214990=CARTESIAN_POINT('Ctrl Pts',(23.7310341409068,32.4667896548895,22.184627031243));
#214991=CARTESIAN_POINT('Ctrl Pts',(23.7384464376008,32.4786028861865,22.1791982170588));
#214992=CARTESIAN_POINT('Ctrl Pts',(23.7415764907673,32.483588267721,22.176903641904));
#214993=CARTESIAN_POINT('Ctrl Pts',(23.7436528213863,32.4868946529082,22.1753810534445));
#214994=CARTESIAN_POINT('Ctrl Pts',(23.7439768344101,32.4874107423746,22.175143543077));
#214995=CARTESIAN_POINT('Ctrl Pts',(23.8012898287262,32.5786390535829,22.1330888816269));
#214996=CARTESIAN_POINT('Ctrl Pts',(23.8573563485996,32.6668468456309,22.0928473462043));
#214997=CARTESIAN_POINT('Ctrl Pts',(23.9419132355203,32.798901409716,22.0331914897356));
#214998=CARTESIAN_POINT('Ctrl Pts',(23.9843053219562,32.8648649577501,22.0035401362072));
#214999=CARTESIAN_POINT('Ctrl Pts',(24.0338981029487,32.9417418510339,21.9692332844742));
#215000=CARTESIAN_POINT('Ctrl Pts',(24.0604933157653,32.9829086405682,21.950928271076));
#215001=CARTESIAN_POINT('Ctrl Pts',(24.0729107693567,33.0021157036096,21.9424055660431));
#215002=CARTESIAN_POINT('Ctrl Pts',(24.0800077973178,33.0130902727214,21.9375401806887));
#215003=CARTESIAN_POINT('Ctrl Pts',(24.0806598477172,33.0140986359092,21.9370930450887));
#215004=CARTESIAN_POINT('Ctrl Pts',(24.2689513667025,33.3052141757821,21.8081085879185));
#215005=CARTESIAN_POINT('Ctrl Pts',(24.3853305054247,33.485030585439,21.7317740280177));
#215006=CARTESIAN_POINT('Ctrl Pts',(24.4324942003469,33.5585867450963,21.7002959612489));
#215007=CARTESIAN_POINT('Origin',(76.1778072461826,-97.2325846262618,10.0129695669012));
#215008=CARTESIAN_POINT('',(23.100233964891,31.6013654692365,22.9759295800119));
#215009=CARTESIAN_POINT('Ctrl Pts',(23.100233964891,31.6013654692364,22.975929580012));
#215010=CARTESIAN_POINT('Ctrl Pts',(23.1000450614996,31.608796654693,22.9842049249036));
#215011=CARTESIAN_POINT('Ctrl Pts',(23.0998000269309,31.6162457205798,22.992154870403));
#215012=CARTESIAN_POINT('Ctrl Pts',(23.0995121918193,31.6236928117225,22.9997755636732));
#215013=CARTESIAN_POINT('Ctrl Pts',(23.0992137480628,31.6314143778771,23.0076771303523));
#215014=CARTESIAN_POINT('Ctrl Pts',(23.098869458012,31.6391341912424,23.0152250341428));
#215015=CARTESIAN_POINT('Ctrl Pts',(23.0985036788261,31.6468527061813,23.0224291137119));
#215016=CARTESIAN_POINT('Ctrl Pts',(23.0981444007337,31.6544340378444,23.0295051532056));
#215017=CARTESIAN_POINT('Ctrl Pts',(23.097763322017,31.6620085587003,23.0362469759797));
#215018=CARTESIAN_POINT('Ctrl Pts',(23.0973805026566,31.6695665899831,23.0426598408571));
#215019=CARTESIAN_POINT('Ctrl Pts',(23.0971808297758,31.6735087466126,23.0460046957332));
#215020=CARTESIAN_POINT('Ctrl Pts',(23.0969344419399,31.6783706497404,23.0500372872814));
#215021=CARTESIAN_POINT('Ctrl Pts',(23.0966435057743,31.6836855445782,23.0543217119569));
#215022=CARTESIAN_POINT('Ctrl Pts',(23.096376649633,31.6885605394947,23.0582515260267));
#215023=CARTESIAN_POINT('Ctrl Pts',(23.0960721036741,31.6938167687749,23.0623928927651));
#215024=CARTESIAN_POINT('Ctrl Pts',(23.0957442861126,31.6990729584032,23.0664403198596));
#215025=CARTESIAN_POINT('Ctrl Pts',(23.0947861255866,31.7144359956861,23.0782703293815));
#215026=CARTESIAN_POINT('Ctrl Pts',(23.0935388372931,31.7312124883652,23.0904426186531));
#215027=CARTESIAN_POINT('Ctrl Pts',(23.0918901047444,31.7493913736187,23.1027602182427));
#215028=CARTESIAN_POINT('Ctrl Pts',(23.0903563316654,31.7663027185375,23.1142189613023));
#215029=CARTESIAN_POINT('Ctrl Pts',(23.0884749874335,31.7844278870813,23.125803142614));
#215030=CARTESIAN_POINT('Ctrl Pts',(23.086148494386,31.8037242881184,23.1373814646884));
#215031=CARTESIAN_POINT('Ctrl Pts',(23.0838220013385,31.8230206891555,23.1489597867627));
#215032=CARTESIAN_POINT('Ctrl Pts',(23.0810502998707,31.8434887542639,23.1605317659337));
#215033=CARTESIAN_POINT('Ctrl Pts',(23.077729838042,31.8650459739037,23.1720006226527));
#215034=CARTESIAN_POINT('Ctrl Pts',(23.0774107673864,31.8671174556909,23.1731026909254));
#215035=CARTESIAN_POINT('Ctrl Pts',(23.0773400072936,31.8675690462931,23.1733393178899));
#215036=CARTESIAN_POINT('Ctrl Pts',(23.0772581820271,31.8681032570441,23.1736199693338));
#215037=CARTESIAN_POINT('Ctrl Pts',(23.0771763567606,31.8686374677951,23.1739006207778));
#215038=CARTESIAN_POINT('Ctrl Pts',(23.0770861603546,31.8692280843243,23.1742097696158));
#215039=CARTESIAN_POINT('Ctrl Pts',(23.0769873711773,31.8698751606831,23.1745472399435));
#215040=CARTESIAN_POINT('Ctrl Pts',(23.0767897928225,31.8711693134007,23.1752221805988));
#215041=CARTESIAN_POINT('Ctrl Pts',(23.0765578858273,31.8726892975456,23.1760104371357));
#215042=CARTESIAN_POINT('Ctrl Pts',(23.076289371411,31.8744356629894,23.1769102342131));
#215043=CARTESIAN_POINT('Ctrl Pts',(23.0757523425783,31.8779283938769,23.178709828368));
#215044=CARTESIAN_POINT('Ctrl Pts',(23.0750695315931,31.8823265254258,23.1809560359746));
#215045=CARTESIAN_POINT('Ctrl Pts',(23.0742154519992,31.8876360535584,23.1836280217994));
#215046=CARTESIAN_POINT('Ctrl Pts',(23.0729596980284,31.8954426573958,23.1875566448847));
#215047=CARTESIAN_POINT('Ctrl Pts',(23.0713345121365,31.9052187458743,23.1924082042135));
#215048=CARTESIAN_POINT('Ctrl Pts',(23.0692264766274,31.9169909954234,23.1980809065421));
#215049=CARTESIAN_POINT('Ctrl Pts',(23.0684670235145,31.9212321344019,23.2001245872217));
#215050=CARTESIAN_POINT('Ctrl Pts',(23.0676445100241,31.925732358577,23.2022745270992));
#215051=CARTESIAN_POINT('Ctrl Pts',(23.0667522804214,31.9304927104515,23.2045250710921));
#215052=CARTESIAN_POINT('Ctrl Pts',(23.0642563292588,31.9438094685596,23.2108208136666));
#215053=CARTESIAN_POINT('Ctrl Pts',(23.0612053900821,31.9591557726266,23.2179197067205));
#215054=CARTESIAN_POINT('Ctrl Pts',(23.0574627136067,31.9765726772826,23.2256422809885));
#215055=CARTESIAN_POINT('Ctrl Pts',(23.0542825144866,31.991372039511,23.2322042491559));
#215056=CARTESIAN_POINT('Ctrl Pts',(23.0506035901509,32.0076648892481,23.2392184050416));
#215057=CARTESIAN_POINT('Ctrl Pts',(23.0462951653052,32.0254714105487,23.2465380881677));
#215058=CARTESIAN_POINT('Ctrl Pts',(23.0419867404595,32.0432779318494,23.2538577712938));
#215059=CARTESIAN_POINT('Ctrl Pts',(23.0370494766264,32.0625987656476,23.2614829987173));
#215060=CARTESIAN_POINT('Ctrl Pts',(23.0313044083895,32.0834334857311,23.2692426702519));
#215061=CARTESIAN_POINT('Ctrl Pts',(23.0272796713089,32.0980293559675,23.274678748027));
#215062=CARTESIAN_POINT('Ctrl Pts',(23.0229878806507,32.112773192662,23.2799897392829));
#215063=CARTESIAN_POINT('Ctrl Pts',(23.0185170125225,32.1273352243775,23.2850522995542));
#215064=CARTESIAN_POINT('Ctrl Pts',(23.0140706268304,32.1418175145305,23.2900871372883));
#215065=CARTESIAN_POINT('Ctrl Pts',(23.0094469136071,32.1561196589913,23.2948764103133));
#215066=CARTESIAN_POINT('Ctrl Pts',(23.0047731453366,32.1699181601822,23.2993314256232));
#215067=CARTESIAN_POINT('Ctrl Pts',(23.0034907935609,32.1737040844043,23.3005537576821));
#215068=CARTESIAN_POINT('Ctrl Pts',(23.0022049179475,32.1774521148916,23.3017511075426));
#215069=CARTESIAN_POINT('Ctrl Pts',(23.000918699093,32.1811556284893,23.3029220397326));
#215070=CARTESIAN_POINT('Ctrl Pts',(22.9913565738924,32.2086886261423,23.3116270903256));
#215071=CARTESIAN_POINT('Ctrl Pts',(22.9814292859459,32.2347531359051,23.3191879184406));
#215072=CARTESIAN_POINT('Ctrl Pts',(22.971343987957,32.2592972916229,23.3257873805278));
#215073=CARTESIAN_POINT('Ctrl Pts',(22.9701567704858,32.2621865716934,23.3265642536255));
#215074=CARTESIAN_POINT('Ctrl Pts',(22.9689673955592,32.2650548282308,23.3273277842191));
#215075=CARTESIAN_POINT('Ctrl Pts',(22.9677762249558,32.26790201105,23.3280782541176));
#215076=CARTESIAN_POINT('Ctrl Pts',(22.9569551941381,32.293766864449,23.3348957980331));
#215077=CARTESIAN_POINT('Ctrl Pts',(22.945992859248,32.317863864715,23.3406355157388));
#215078=CARTESIAN_POINT('Ctrl Pts',(22.9350992404512,32.3402121772133,23.345554588761));
#215079=CARTESIAN_POINT('Ctrl Pts',(22.9322163175979,32.346126507615,23.3468563883097));
#215080=CARTESIAN_POINT('Ctrl Pts',(22.9293381831749,32.351918581809,23.3481005239099));
#215081=CARTESIAN_POINT('Ctrl Pts',(22.9264686375773,32.3575891749527,23.3492913568681));
#215082=CARTESIAN_POINT('Ctrl Pts',(22.918283574486,32.3737639179798,23.3526880768583));
#215083=CARTESIAN_POINT('Ctrl Pts',(22.9101686105195,32.3889460061276,23.3556522864364));
#215084=CARTESIAN_POINT('Ctrl Pts',(22.902204779283,32.4031062025678,23.358283098081));
#215085=CARTESIAN_POINT('Ctrl Pts',(22.9014570582817,32.4044356978757,23.3585301039578));
#215086=CARTESIAN_POINT('Ctrl Pts',(22.9007106666927,32.4057562205064,23.358774159927));
#215087=CARTESIAN_POINT('Ctrl Pts',(22.8999656695863,32.4070677673232,23.3590153413415));
#215088=CARTESIAN_POINT('Ctrl Pts',(22.8971115642747,32.4120923408468,23.3599393142673));
#215089=CARTESIAN_POINT('Ctrl Pts',(22.8947744755557,32.4161214939293,23.3606638883609));
#215090=CARTESIAN_POINT('Ctrl Pts',(22.8925519653808,32.4199070551268,23.3613374131545));
#215091=CARTESIAN_POINT('Ctrl Pts',(22.8904968085978,32.4234075663327,23.3619602220235));
#215092=CARTESIAN_POINT('Ctrl Pts',(22.8885386578521,32.4266995997966,23.3625387511769));
#215093=CARTESIAN_POINT('Ctrl Pts',(22.8863282916886,32.4303635362973,23.3631723361852));
#215094=CARTESIAN_POINT('Ctrl Pts',(22.8817275671206,32.4379897671692,23.364491099638));
#215095=CARTESIAN_POINT('Ctrl Pts',(22.8770729801225,32.445476813105,23.3657438954475));
#215096=CARTESIAN_POINT('Ctrl Pts',(22.8723677391275,32.4528238614756,23.3669333430704));
#215097=CARTESIAN_POINT('Ctrl Pts',(22.8629572571373,32.4675179582168,23.3693122383164));
#215098=CARTESIAN_POINT('Ctrl Pts',(22.8533441667416,32.4816521624571,23.3714378184061));
#215099=CARTESIAN_POINT('Ctrl Pts',(22.8435523900476,32.4952197374333,23.3733302613485));
#215100=CARTESIAN_POINT('Ctrl Pts',(22.8289196774789,32.5154949572516,23.3761583051747));
#215101=CARTESIAN_POINT('Ctrl Pts',(22.8138870544534,32.5345085657053,23.3784643441194));
#215102=CARTESIAN_POINT('Ctrl Pts',(22.798523827889,32.5522340398983,23.380321445307));
#215103=CARTESIAN_POINT('Ctrl Pts',(22.7933258245227,32.5582312875558,23.3809497780458));
#215104=CARTESIAN_POINT('Ctrl Pts',(22.7880899448229,32.5640815098889,23.3815265636124));
#215105=CARTESIAN_POINT('Ctrl Pts',(22.782818756772,32.5697848775254,23.3820541771489));
#215106=CARTESIAN_POINT('Ctrl Pts',(22.7667691847331,32.5871503383781,23.3836606406979));
#215107=CARTESIAN_POINT('Ctrl Pts',(22.7503934736996,32.6031627607622,23.384804369614));
#215108=CARTESIAN_POINT('Ctrl Pts',(22.7337422910463,32.6177950461172,23.3855906747875));
#215109=CARTESIAN_POINT('Ctrl Pts',(22.7156908281391,32.6336578326731,23.3864431042497));
#215110=CARTESIAN_POINT('Ctrl Pts',(22.697315915207,32.6478989866305,23.3868755573687));
#215111=CARTESIAN_POINT('Ctrl Pts',(22.6786784775854,32.6605448874593,23.3870081952841));
#215112=CARTESIAN_POINT('Ctrl Pts',(22.6698385932352,32.6665429384307,23.3870711064984));
#215113=CARTESIAN_POINT('Ctrl Pts',(22.6609395687757,32.6721829110894,23.3870663661226));
#215114=CARTESIAN_POINT('Ctrl Pts',(22.651987356984,32.6774713977541,23.3870057475331));
#215115=CARTESIAN_POINT('',(23.0985499814461,31.4665414853771,22.7436406657444));
#215116=CARTESIAN_POINT('Ctrl Pts',(23.0930990694348,31.458526545704,22.7496176659998));
#215117=CARTESIAN_POINT('Ctrl Pts',(23.0934426191507,31.4610000128074,22.7566218319491));
#215118=CARTESIAN_POINT('Ctrl Pts',(23.0937885390944,31.4635624905493,22.7632930193374));
#215119=CARTESIAN_POINT('Ctrl Pts',(23.0941391998814,31.4662664456688,22.7698850879315));
#215120=CARTESIAN_POINT('Ctrl Pts',(23.0944987295436,31.4690387889331,22.7766438824224));
#215121=CARTESIAN_POINT('Ctrl Pts',(23.0948633889698,31.4719601578402,22.7833196832193));
#215122=CARTESIAN_POINT('Ctrl Pts',(23.0952377378153,31.4751389735503,22.7901710441936));
#215123=CARTESIAN_POINT('Ctrl Pts',(23.095460536316,31.4770308863544,22.7942487192571));
#215124=CARTESIAN_POINT('Ctrl Pts',(23.0956867956639,31.4790149278966,22.798388294098));
#215125=CARTESIAN_POINT('Ctrl Pts',(23.0959174732868,31.4811221695721,22.80264126289));
#215126=CARTESIAN_POINT('Ctrl Pts',(23.0967754478021,31.4889597726827,22.818459610553));
#215127=CARTESIAN_POINT('Ctrl Pts',(23.0976380103853,31.4979805933681,22.8347780452413));
#215128=CARTESIAN_POINT('Ctrl Pts',(23.0983926536191,31.508234327219,22.8515532011615));
#215129=CARTESIAN_POINT('Ctrl Pts',(23.0985143122263,31.509887366593,22.8542575812093));
#215130=CARTESIAN_POINT('Ctrl Pts',(23.0986331068292,31.5115723869012,22.8569737624664));
#215131=CARTESIAN_POINT('Ctrl Pts',(23.0987484940022,31.5132895175462,22.8597014800947));
#215132=CARTESIAN_POINT('Ctrl Pts',(23.0993844493937,31.5227534680278,22.8747352718664));
#215133=CARTESIAN_POINT('Ctrl Pts',(23.0999188601425,31.533193538511,22.8901207071564));
#215134=CARTESIAN_POINT('Ctrl Pts',(23.1002577667189,31.5446515605825,22.9058148071489));
#215135=CARTESIAN_POINT('Ctrl Pts',(23.1003617765411,31.5481680070653,22.9106312983702));
#215136=CARTESIAN_POINT('Ctrl Pts',(23.1004471864132,31.5517801647186,22.9154766105843));
#215137=CARTESIAN_POINT('Ctrl Pts',(23.1005107423029,31.5554887181792,22.9203487861801));
#215138=CARTESIAN_POINT('Ctrl Pts',(23.1006341309038,31.5626885736964,22.9298077196206));
#215139=CARTESIAN_POINT('Ctrl Pts',(23.1006662863306,31.5697252735967,22.9386835429509));
#215140=CARTESIAN_POINT('Ctrl Pts',(23.1006293495925,31.5766730055781,22.947146217574));
#215141=CARTESIAN_POINT('Ctrl Pts',(23.1005894712125,31.5841740549305,22.9562828595993));
#215142=CARTESIAN_POINT('Ctrl Pts',(23.10046936242,31.59157214482,22.96493824142));
#215143=CARTESIAN_POINT('Ctrl Pts',(23.1002919725136,31.5990111965679,22.9732961837583));
#215144=CARTESIAN_POINT('Ctrl Pts',(23.1002732726413,31.5997953974329,22.9741772511085));
#215145=CARTESIAN_POINT('Ctrl Pts',(23.1002539294978,31.6005800905606,22.9750549847741));
#215146=CARTESIAN_POINT('Ctrl Pts',(23.100233964891,31.6013654692364,22.975929580012));
#215147=CARTESIAN_POINT('Ctrl Pts',(23.0922538503827,31.4410602172625,22.6292873196119));
#215148=CARTESIAN_POINT('Ctrl Pts',(23.0922598363037,31.4410746980088,22.6373651814282));
#215149=CARTESIAN_POINT('Ctrl Pts',(23.092519292039,31.4417017818643,22.6454100752526));
#215150=CARTESIAN_POINT('Ctrl Pts',(23.093669960866,31.4445973973041,22.6645646240865));
#215151=CARTESIAN_POINT('Ctrl Pts',(23.0947512445742,31.4473707747329,22.6754173750664));
#215152=CARTESIAN_POINT('Ctrl Pts',(23.0983991887868,31.4571538268575,22.7038614906073));
#215153=CARTESIAN_POINT('Ctrl Pts',(23.1014625284322,31.4657542648349,22.720899547589));
#215154=CARTESIAN_POINT('Ctrl Pts',(23.1046661551827,31.4755346159627,22.7369341968251));
#215155=CARTESIAN_POINT('Ctrl Pts',(22.5886134735482,32.5474795824567,23.5311213982575));
#215156=CARTESIAN_POINT('Ctrl Pts',(22.1505054421336,32.809686094052,23.5311213628694));
#215157=CARTESIAN_POINT('Ctrl Pts',(21.7044496770977,33.0581315737679,23.5311213596738));
#215158=CARTESIAN_POINT('Ctrl Pts',(22.4153608341248,32.258000240281,23.6527548774929));
#215159=CARTESIAN_POINT('Ctrl Pts',(21.981758231953,32.5175102642516,23.6527548424687));
#215160=CARTESIAN_POINT('Ctrl Pts',(21.5402896293146,32.763400772478,23.652754839306));
#215161=CARTESIAN_POINT('Ctrl Pts',(22.2415467450439,31.9675827989272,23.7713122141662));
#215162=CARTESIAN_POINT('Ctrl Pts',(21.8124641725065,32.2243875969768,23.7713121795071));
#215163=CARTESIAN_POINT('Ctrl Pts',(21.3755975975234,32.4677148540179,23.7713121763773));
#215164=CARTESIAN_POINT('Ctrl Pts',(22.5795869109458,32.5528794286779,23.5311215716103));
#215165=CARTESIAN_POINT('Ctrl Pts',(22.2936870148148,32.723865330043,23.5311215360549));
#215166=CARTESIAN_POINT('Ctrl Pts',(22.0050078706913,32.8906009214344,23.5311215164929));
#215167=CARTESIAN_POINT('Ctrl Pts',(21.7136378137528,33.0530115210826,23.5311215129958));
#215168=CARTESIAN_POINT('Ctrl Pts',(21.8605430993814,33.0587164654654,23.4446948688164));
#215169=CARTESIAN_POINT('Ctrl Pts',(21.7210207490266,33.1743534939933,23.4505220851476));
#215170=CARTESIAN_POINT('Ctrl Pts',(21.3815007673358,33.2184501152896,23.4313734701435));
#215171=CARTESIAN_POINT('Ctrl Pts',(20.9415103836975,33.1190251638787,23.2949225734218));
#215172=CARTESIAN_POINT('Ctrl Pts',(20.5548583241321,32.9481254840235,23.0558013638788));
#215173=CARTESIAN_POINT('Ctrl Pts',(20.4179377389233,32.8350635233562,22.72878668188));
#215174=CARTESIAN_POINT('Ctrl Pts',(20.4714960099249,32.8763823351399,22.5352891488129));
#215175=CARTESIAN_POINT('Ctrl Pts',(21.8315450958034,33.4212433983643,23.1442800152606));
#215176=CARTESIAN_POINT('Ctrl Pts',(21.7151237146129,33.517093137975,23.1490039276879));
#215177=CARTESIAN_POINT('Ctrl Pts',(21.4323893981459,33.5538458701397,23.1329738520683));
#215178=CARTESIAN_POINT('Ctrl Pts',(21.0657186599428,33.4719243577442,23.0197732028851));
#215179=CARTESIAN_POINT('Ctrl Pts',(20.7431361939309,33.3308534655542,22.8215884003583));
#215180=CARTESIAN_POINT('Ctrl Pts',(20.6280302780361,33.2375381674912,22.5507381282645));
#215181=CARTESIAN_POINT('Ctrl Pts',(20.6713588156378,33.271885036597,22.3904791215773));
#215182=CARTESIAN_POINT('Ctrl Pts',(21.7683827464764,34.1228284951904,22.5628804280145));
#215183=CARTESIAN_POINT('Ctrl Pts',(21.7000020671012,34.1790546778898,22.5657324323124));
#215184=CARTESIAN_POINT('Ctrl Pts',(21.5332430009594,34.1991387777423,22.556214057269));
#215185=CARTESIAN_POINT('Ctrl Pts',(21.3173063184618,34.1474972778074,22.488684201088));
#215186=CARTESIAN_POINT('Ctrl Pts',(21.1277740218479,34.0604641327739,22.3703980224774));
#215187=CARTESIAN_POINT('Ctrl Pts',(21.0612057792672,34.0027992196562,22.2086858670654));
#215188=CARTESIAN_POINT('Ctrl Pts',(21.0883103661482,34.0222280960192,22.1130009288497));
#215189=CARTESIAN_POINT('Ctrl Pts',(21.6963145201028,34.822607120486,21.981239014141));
#215190=CARTESIAN_POINT('Ctrl Pts',(21.6735711583789,34.8410986772335,21.9822319718133));
#215191=CARTESIAN_POINT('Ctrl Pts',(21.6183953062992,34.8479660484864,21.9792488017458));
#215192=CARTESIAN_POINT('Ctrl Pts',(21.5468119906457,34.8316194383327,21.9574238851419));
#215193=CARTESIAN_POINT('Ctrl Pts',(21.4837993912618,34.803756640564,21.9190712784349));
#215194=CARTESIAN_POINT('Ctrl Pts',(21.461227002127,34.7853117378251,21.8665215453606));
#215195=CARTESIAN_POINT('Ctrl Pts',(21.4695544714185,34.7918292740557,21.8354243380864));
#215196=CARTESIAN_POINT('Ctrl Pts',(21.658795021878,35.1605467976331,21.700295944122));
#215197=CARTESIAN_POINT('Ctrl Pts',(21.658795021878,35.1605467976331,21.700295944122));
#215198=CARTESIAN_POINT('Ctrl Pts',(21.658795021878,35.1605467976331,21.700295944122));
#215199=CARTESIAN_POINT('Ctrl Pts',(21.658795021878,35.1605467976331,21.700295944122));
#215200=CARTESIAN_POINT('Ctrl Pts',(21.658795021878,35.1605467976331,21.700295944122));
#215201=CARTESIAN_POINT('Ctrl Pts',(21.658795021878,35.1605467976331,21.700295944122));
#215202=CARTESIAN_POINT('Ctrl Pts',(21.658795021878,35.1605467976331,21.700295944122));
#215203=CARTESIAN_POINT('',(21.6587950609955,35.1605467944972,21.700295928881));
#215204=CARTESIAN_POINT('Ctrl Pts',(21.7853773439814,33.1779895283834,23.3870095432834));
#215205=CARTESIAN_POINT('Ctrl Pts',(21.7784175947955,33.3162541859376,23.2696214626758));
#215206=CARTESIAN_POINT('Ctrl Pts',(21.772592318706,33.4266528948864,23.175793593731));
#215207=CARTESIAN_POINT('Ctrl Pts',(21.7657724363762,33.5507130335787,23.0704028963203));
#215208=CARTESIAN_POINT('Ctrl Pts',(21.7638145370696,33.5851438351349,23.041164403496));
#215209=CARTESIAN_POINT('Ctrl Pts',(21.7614020750119,33.6264072100255,23.0061455502648));
#215210=CARTESIAN_POINT('Ctrl Pts',(21.7603265435167,33.6444432256229,22.9908458361979));
#215211=CARTESIAN_POINT('Ctrl Pts',(21.7593075249634,33.6609434022408,22.9768633548827));
#215212=CARTESIAN_POINT('Ctrl Pts',(21.7588253856886,33.6685663234174,22.9704086112568));
#215213=CARTESIAN_POINT('Ctrl Pts',(21.758617818445,33.6717925545614,22.9676783870484));
#215214=CARTESIAN_POINT('Ctrl Pts',(21.7585034890326,33.6735550245741,22.9661873179595));
#215215=CARTESIAN_POINT('Ctrl Pts',(21.7585320856628,33.6731180531983,22.96655688358));
#215216=CARTESIAN_POINT('Ctrl Pts',(21.7476069431338,33.8405515152171,22.8249361170348));
#215217=CARTESIAN_POINT('Ctrl Pts',(21.7377427107386,34.0057667587962,22.6843756239937));
#215218=CARTESIAN_POINT('Ctrl Pts',(21.7079232218689,34.5003833300233,22.2626937492436));
#215219=CARTESIAN_POINT('Ctrl Pts',(21.6845394495501,34.8305679421729,21.9815142873806));
#215220=CARTESIAN_POINT('Ctrl Pts',(21.6587950696757,35.1605467963117,21.7002959381961));
#215221=CARTESIAN_POINT('',(21.0946177623603,34.0659180453079,22.1592443739473));
#215222=CARTESIAN_POINT('Ctrl Pts',(21.6587950589389,35.1605467961175,21.7002959302599));
#215223=CARTESIAN_POINT('Ctrl Pts',(21.6252335604544,35.0956521094559,21.7264974343906));
#215224=CARTESIAN_POINT('Ctrl Pts',(21.5851383919319,35.0177178890258,21.7578683133833));
#215225=CARTESIAN_POINT('Ctrl Pts',(21.5151903228333,34.8811828432922,21.8134392689886));
#215226=CARTESIAN_POINT('Ctrl Pts',(21.4902373026804,34.8324002432705,21.833386859186));
#215227=CARTESIAN_POINT('Ctrl Pts',(21.4503176791173,34.7543339819437,21.8655830989044));
#215228=CARTESIAN_POINT('Ctrl Pts',(21.4297349163885,34.714078094139,21.8822503926992));
#215229=CARTESIAN_POINT('Ctrl Pts',(21.4046189502765,34.6649803506355,21.9027268899004));
#215230=CARTESIAN_POINT('Ctrl Pts',(21.3936169579771,34.6434825914474,21.9117276190449));
#215231=CARTESIAN_POINT('Ctrl Pts',(21.3862292053938,34.6290495815713,21.9177785874539));
#215232=CARTESIAN_POINT('Ctrl Pts',(21.381693296789,34.6201899356498,21.9214987959828));
#215233=CARTESIAN_POINT('Ctrl Pts',(21.2849510314865,34.431263289662,22.0009204618896));
#215234=CARTESIAN_POINT('Ctrl Pts',(21.1905690106161,34.2478603268772,22.0798275032605));
#215235=CARTESIAN_POINT('Ctrl Pts',(21.0946177623603,34.0659180453079,22.1592443739474));
#215236=CARTESIAN_POINT('Ctrl Pts',(21.0946177623603,34.0659180453079,22.1592443739474));
#215237=CARTESIAN_POINT('Ctrl Pts',(21.0466421382324,33.9749469045232,22.1989528092908));
#215238=CARTESIAN_POINT('Ctrl Pts',(20.9977463990055,33.8834141956421,22.2388878324239));
#215239=CARTESIAN_POINT('Ctrl Pts',(20.9233885319425,33.745045137057,22.2986170119751));
#215240=CARTESIAN_POINT('Ctrl Pts',(20.8859573414745,33.6755924772935,22.3284379970892));
#215241=CARTESIAN_POINT('Ctrl Pts',(20.8419374980184,33.5940432304407,22.3630373283786));
#215242=CARTESIAN_POINT('Ctrl Pts',(20.8198524875906,33.5531318675456,22.3802743223624));
#215243=CARTESIAN_POINT('Ctrl Pts',(20.8087928111528,33.5326412009123,22.3888753023625));
#215244=CARTESIAN_POINT('Ctrl Pts',(20.804049445383,33.5238519043588,22.3925574840285));
#215245=CARTESIAN_POINT('Ctrl Pts',(20.8008864424552,33.5179906788996,22.3950113712846));
#215246=CARTESIAN_POINT('Ctrl Pts',(20.7987307265367,33.5139957573001,22.3966825097303));
#215247=CARTESIAN_POINT('Ctrl Pts',(20.7331892420059,33.3925307585116,22.4474683685349));
#215248=CARTESIAN_POINT('Ctrl Pts',(20.6299701299775,33.2034267875459,22.5254839091044));
#215249=CARTESIAN_POINT('Ctrl Pts',(20.4978491451265,32.9402800937391,22.6291977974029));
#215250=CARTESIAN_POINT('Origin',(49.2086067580884,-28.3569356562509,19.7002959441859));
#215251=CARTESIAN_POINT('',(5.75199318464868,-32.6015175571499,19.700295897314));
#215252=CARTESIAN_POINT('Origin',(5.74151140050915,4.39848095758833,19.7002959441421));
#215253=CARTESIAN_POINT('',(21.4728662307851,-20.1226536360289,19.700295944584));
#215254=CARTESIAN_POINT('Origin',(21.3238722188386,-20.599938440352,19.7002959437719));
#215255=CARTESIAN_POINT('Ctrl Pts',(21.4728662304515,-20.1226536355083,
19.7002959441416));
#215256=CARTESIAN_POINT('Ctrl Pts',(23.394958230931,-18.8895495485318,19.700295944147));
#215257=CARTESIAN_POINT('Ctrl Pts',(25.1654138321327,-17.434717711653,19.700295944121));
#215258=CARTESIAN_POINT('Ctrl Pts',(28.3764456459952,-14.093312644913,19.7002959441316));
#215259=CARTESIAN_POINT('Ctrl Pts',(29.794063680237,-12.2075844322762,19.7002959441649));
#215260=CARTESIAN_POINT('Ctrl Pts',(32.1452310362812,-8.13667685581976,
19.7002959441748));
#215261=CARTESIAN_POINT('Ctrl Pts',(33.0701672268974,-5.96641955772782,
19.7002959442143));
#215262=CARTESIAN_POINT('Ctrl Pts',(34.3597587342961,-1.51527834338226,
19.7002959442226));
#215263=CARTESIAN_POINT('Ctrl Pts',(34.7351472119435,0.745302641616092,
19.7002959441949));
#215264=CARTESIAN_POINT('Ctrl Pts',(34.8426971961911,3.02641996555977,19.7002959441981));
#215265=CARTESIAN_POINT('',(34.8431142954474,5.76166657221393,19.7002959451432));
#215266=CARTESIAN_POINT('Origin',(35.1819580627512,5.39399157766638,19.7002959448958));
#215267=CARTESIAN_POINT('Ctrl Pts',(34.8431142948488,5.76166657218571,19.7002959442016));
#215268=CARTESIAN_POINT('Ctrl Pts',(34.7362603355131,8.04280967841212,19.7002959442044));
#215269=CARTESIAN_POINT('Ctrl Pts',(34.3615647487081,10.3034910265053,19.7002959441629));
#215270=CARTESIAN_POINT('Ctrl Pts',(33.073334422602,14.7550289355829,19.7002959441662));
#215271=CARTESIAN_POINT('Ctrl Pts',(32.1490574839382,16.9255774101694,19.7002959442082));
#215272=CARTESIAN_POINT('Ctrl Pts',(29.7991313891911,20.9972025407411,19.7002959442088));
#215273=CARTESIAN_POINT('Ctrl Pts',(28.3820945934386,22.8833566767219,19.7002959442462));
#215274=CARTESIAN_POINT('Ctrl Pts',(25.1720855975368,26.2257430460097,19.7002959442441));
#215275=CARTESIAN_POINT('Ctrl Pts',(23.40206622851,27.6811222794771,19.7002959442074));
#215276=CARTESIAN_POINT('Ctrl Pts',(21.4803439592574,28.9148166372829,19.7002959442052));
#215277=CARTESIAN_POINT('',(19.1117594781678,30.2828011491006,19.7002959445539));
#215278=CARTESIAN_POINT('Origin',(19.5995972443404,30.3924109767954,19.700295945454));
#215279=CARTESIAN_POINT('',(6.15884337856414,33.529003942957,19.7002944967932));
#215280=CARTESIAN_POINT('Origin',(5.74151483496657,4.39849003097137,19.7002687594512));
#215281=CARTESIAN_POINT('',(5.71242282978055,33.9424044963681,19.7002968578845));
#215282=CARTESIAN_POINT('Ctrl Pts',(6.15884019062077,33.528839122611,19.7002959441808));
#215283=CARTESIAN_POINT('Ctrl Pts',(6.10877546850121,33.5296268054002,19.7002959441807));
#215284=CARTESIAN_POINT('Ctrl Pts',(6.05934961988022,33.5392486617723,19.7002959441784));
#215285=CARTESIAN_POINT('Ctrl Pts',(5.96253120595122,33.5760740786608,19.7002959441783));
#215286=CARTESIAN_POINT('Ctrl Pts',(5.9165021133898,33.6040357017772,19.7002959441804));
#215287=CARTESIAN_POINT('Ctrl Pts',(5.8306377220687,33.6789975322384,19.7002959441804));
#215288=CARTESIAN_POINT('Ctrl Pts',(5.7932425883736,33.7272020779139,19.7002959442266));
#215289=CARTESIAN_POINT('Ctrl Pts',(5.73888153406185,33.8313664463126,19.7002959442266));
#215290=CARTESIAN_POINT('Ctrl Pts',(5.72117683226654,33.886071213239,19.7002959441804));
#215291=CARTESIAN_POINT('Ctrl Pts',(5.71242275454745,33.9424049718905,19.7002959441804));
#215292=CARTESIAN_POINT('Origin',(2.74594827496387,33.4946852071253,19.7001056411776));
#215293=CARTESIAN_POINT('Origin',(5.7415114004931,4.39848095806326,19.7002959381155));
#215294=CARTESIAN_POINT('Origin',(2.73707460825854,-24.6968083487653,19.7002700419382));
#215295=CARTESIAN_POINT('Ctrl Pts',(19.1038646208664,-21.4899157277059,
19.7002959441351));
#215296=CARTESIAN_POINT('Ctrl Pts',(16.5011324753834,-22.8333216827732,
19.7002959441282));
#215297=CARTESIAN_POINT('Ctrl Pts',(13.7106270643602,-23.7765739045389,
19.7002959441199));
#215298=CARTESIAN_POINT('Ctrl Pts',(9.29652358609487,-24.5590425286143,
19.7002959441102));
#215299=CARTESIAN_POINT('Ctrl Pts',(7.74719254707968,-24.7074208571295,
19.7002959441084));
#215300=CARTESIAN_POINT('Ctrl Pts',(6.1934455590994,-24.7315262865674,19.7002959441053));
#215301=CARTESIAN_POINT('Ctrl Pts',(4.69334941704211,36.5624311380913,21.6603284404197));
#215302=CARTESIAN_POINT('Ctrl Pts',(4.76124344102338,36.5193240654122,21.6613906244078));
#215303=CARTESIAN_POINT('Ctrl Pts',(4.92477619154904,36.4077655486766,21.6614843026787));
#215304=CARTESIAN_POINT('Ctrl Pts',(5.18234233761049,36.1993503361867,21.6487237786495));
#215305=CARTESIAN_POINT('Ctrl Pts',(5.46563429746584,35.917356908222,21.6079450839608));
#215306=CARTESIAN_POINT('Ctrl Pts',(5.74390186743209,35.5681888354283,21.5212354238253));
#215307=CARTESIAN_POINT('Ctrl Pts',(5.99806596643774,35.1495637373807,21.3611721300406));
#215308=CARTESIAN_POINT('Ctrl Pts',(6.2031065256015,34.6754840449866,21.0924783981009));
#215309=CARTESIAN_POINT('Ctrl Pts',(6.33667254063369,34.1871106780906,20.6815456657371));
#215310=CARTESIAN_POINT('Ctrl Pts',(6.39567536743904,33.7491921311438,20.1016374025026));
#215311=CARTESIAN_POINT('Ctrl Pts',(6.40311564311979,33.461420951795,19.3848567430628));
#215312=CARTESIAN_POINT('Ctrl Pts',(6.40171966058816,33.4001252131519,18.85350928961));
#215313=CARTESIAN_POINT('Ctrl Pts',(6.40177538660744,33.4122166795795,18.5858885897002));
#215314=CARTESIAN_POINT('Ctrl Pts',(4.45041735034394,36.1862324074056,21.860494680523));
#215315=CARTESIAN_POINT('Ctrl Pts',(4.51188107869669,36.1472911248778,21.8615818323309));
#215316=CARTESIAN_POINT('Ctrl Pts',(4.66038474694557,36.0460164987946,21.8616856583022));
#215317=CARTESIAN_POINT('Ctrl Pts',(4.89590661548007,35.8544839740188,21.8485378240555));
#215318=CARTESIAN_POINT('Ctrl Pts',(5.15677138274405,35.5914639075394,21.8061351254373));
#215319=CARTESIAN_POINT('Ctrl Pts',(5.41437025208928,35.2604453153366,21.715031713499));
#215320=CARTESIAN_POINT('Ctrl Pts',(5.64873846090336,34.8581828239782,21.5453886271945));
#215321=CARTESIAN_POINT('Ctrl Pts',(5.83382686804484,34.3978853704201,21.2584530959403));
#215322=CARTESIAN_POINT('Ctrl Pts',(5.94620397740414,33.9225277396733,20.818509822978));
#215323=CARTESIAN_POINT('Ctrl Pts',(5.9847886209436,33.4969974758923,20.1967885581424));
#215324=CARTESIAN_POINT('Ctrl Pts',(5.97755099833748,33.2203739761856,19.4326723963602));
#215325=CARTESIAN_POINT('Ctrl Pts',(5.97308436671469,33.1610387482505,18.8654170675694));
#215326=CARTESIAN_POINT('Ctrl Pts',(5.97373540337401,33.1728091050473,18.5772904173993));
#215327=CARTESIAN_POINT('Ctrl Pts',(4.26812942236076,35.8911101035069,21.5136777900425));
#215328=CARTESIAN_POINT('Ctrl Pts',(4.32073662651739,35.8576900711303,21.5147216814158));
#215329=CARTESIAN_POINT('Ctrl Pts',(4.44734478477208,35.7713136063822,21.514807925161));
#215330=CARTESIAN_POINT('Ctrl Pts',(4.6463857066103,35.6104716757937,21.5023311617509));
#215331=CARTESIAN_POINT('Ctrl Pts',(4.86489485994717,35.3937232700203,21.4627422838639));
#215332=CARTESIAN_POINT('Ctrl Pts',(5.07922032660339,35.1265530311755,21.3792516810334));
#215333=CARTESIAN_POINT('Ctrl Pts',(5.27518882934402,34.8074596077416,21.2262069674765));
#215334=CARTESIAN_POINT('Ctrl Pts',(5.43418371501545,34.4471720061577,20.9708779851054));
#215335=CARTESIAN_POINT('Ctrl Pts',(5.53961081661946,34.0762893887567,20.5811996595229));
#215336=CARTESIAN_POINT('Ctrl Pts',(5.58868840618366,33.7435609046889,20.0319254527606));
#215337=CARTESIAN_POINT('Ctrl Pts',(5.59761902344015,33.5242324910928,19.3498248781054));
#215338=CARTESIAN_POINT('Ctrl Pts',(5.59726295092112,33.4776089562089,18.8447851243744));
#215339=CARTESIAN_POINT('Ctrl Pts',(5.59717006920174,33.4867912518604,18.592187991399));
#215340=CARTESIAN_POINT('Ctrl Pts',(4.38092282957925,36.0566156670322,21.065912678833));
#215341=CARTESIAN_POINT('Ctrl Pts',(4.4336374962969,36.0229715631721,21.0669007184826));
#215342=CARTESIAN_POINT('Ctrl Pts',(4.55964313502498,35.9369472759602,21.0669642623446));
#215343=CARTESIAN_POINT('Ctrl Pts',(4.7546839245183,35.7811332300616,21.0553538986483));
#215344=CARTESIAN_POINT('Ctrl Pts',(4.9653818291771,35.5784456415964,21.0193978621155));
#215345=CARTESIAN_POINT('Ctrl Pts',(5.16948232892432,35.3387084212684,20.9457359333432));
#215346=CARTESIAN_POINT('Ctrl Pts',(5.35783247494578,35.0626282961977,20.8141208921363));
#215347=CARTESIAN_POINT('Ctrl Pts',(5.51815087436196,34.7599573049516,20.5995981975677));
#215348=CARTESIAN_POINT('Ctrl Pts',(5.63980514490964,34.4506455584832,20.2748154706204));
#215349=CARTESIAN_POINT('Ctrl Pts',(5.71679202236915,34.1717816643829,19.8190755351337));
#215350=CARTESIAN_POINT('Ctrl Pts',(5.75194333784864,33.9822095745815,19.2428628781712));
#215351=CARTESIAN_POINT('Ctrl Pts',(5.75759251693093,33.942700637337,18.8181478276012));
#215352=CARTESIAN_POINT('Ctrl Pts',(5.75637322774156,33.9503563772838,18.6114218122426));
#215353=CARTESIAN_POINT('',(4.43492392164671,35.974071899757,21.250295942754));
#215354=CARTESIAN_POINT('',(4.6882705542432,36.34598036827,21.700298580659));
#215355=CARTESIAN_POINT('Origin',(4.68827261061925,36.3459829332808,21.2502943830339));
#215356=CARTESIAN_POINT('Ctrl Pts',(4.43492361854619,35.9740714548047,21.2502959430593));
#215357=CARTESIAN_POINT('Ctrl Pts',(4.43813933155039,35.97188092405,21.2503130060903));
#215358=CARTESIAN_POINT('Ctrl Pts',(4.44360976796585,35.9681498329737,21.250317498245));
#215359=CARTESIAN_POINT('Ctrl Pts',(4.45130186756958,35.9628351518999,21.2502791288038));
#215360=CARTESIAN_POINT('Ctrl Pts',(4.45887921445406,35.9575997566046,21.2502413317677));
#215361=CARTESIAN_POINT('Ctrl Pts',(4.46861250840818,35.9508274670385,21.2501621203153));
#215362=CARTESIAN_POINT('Ctrl Pts',(4.48044259295628,35.9424448452746,21.2499861424859));
#215363=CARTESIAN_POINT('Ctrl Pts',(4.49033769979265,35.9354333199059,21.2498389483204));
#215364=CARTESIAN_POINT('Ctrl Pts',(4.50169936876666,35.9272945436515,21.2496237194305));
#215365=CARTESIAN_POINT('Ctrl Pts',(4.5144768957168,35.9179694531813,21.2492916515822));
#215366=CARTESIAN_POINT('Ctrl Pts',(4.5210756429341,35.913153660968,21.2491201605106));
#215367=CARTESIAN_POINT('Ctrl Pts',(4.52805175502413,35.9080212390429,21.2489172489007));
#215368=CARTESIAN_POINT('Ctrl Pts',(4.53539660917976,35.9025627218355,21.2486743841293));
#215369=CARTESIAN_POINT('Ctrl Pts',(4.55154369557989,35.8905625994238,21.2481404649576));
#215370=CARTESIAN_POINT('Ctrl Pts',(4.56947492479444,35.8769875787711,21.2474158262963));
#215371=CARTESIAN_POINT('Ctrl Pts',(4.58907778577347,35.8617234106089,21.2463855450873));
#215372=CARTESIAN_POINT('Ctrl Pts',(4.60336511146205,35.8505982925902,21.2456346361664));
#215373=CARTESIAN_POINT('Ctrl Pts',(4.61853985673938,35.838575460099,21.2447207404652));
#215374=CARTESIAN_POINT('Ctrl Pts',(4.63454785821569,35.8256054943531,21.2435863627841));
#215375=CARTESIAN_POINT('Ctrl Pts',(4.65353371218273,35.8102228198841,21.2422409650447));
#215376=CARTESIAN_POINT('Ctrl Pts',(4.67369226767312,35.793507871702,21.2405862749769));
#215377=CARTESIAN_POINT('Ctrl Pts',(4.69491486840273,35.775372464161,21.2385026846419));
#215378=CARTESIAN_POINT('Ctrl Pts',(4.70552616876754,35.7663047603904,21.2374608894744));
#215379=CARTESIAN_POINT('Ctrl Pts',(4.71640315741575,35.7568818588339,21.2363114438785));
#215380=CARTESIAN_POINT('Ctrl Pts',(4.72753019882378,35.7470923681514,21.2350366213033));
#215381=CARTESIAN_POINT('Ctrl Pts',(4.72762749167001,35.7470067706079,21.2350254744843));
#215382=CARTESIAN_POINT('Ctrl Pts',(4.72772480362739,35.7469211450335,21.2350143180763));
#215383=CARTESIAN_POINT('Ctrl Pts',(4.72782213468495,35.7468354914208,21.2350031520666));
#215384=CARTESIAN_POINT('Ctrl Pts',(4.73329050937917,35.742023193473,21.2343758094019));
#215385=CARTESIAN_POINT('Ctrl Pts',(4.73881918231715,35.7371223894465,21.2337181685357));
#215386=CARTESIAN_POINT('Ctrl Pts',(4.7444061432086,35.7321318457172,21.2330279062625));
#215387=CARTESIAN_POINT('Ctrl Pts',(4.74724934453512,35.7295921607567,21.2326766321711));
#215388=CARTESIAN_POINT('Ctrl Pts',(4.75010764073583,35.7270292344895,21.2323169099253));
#215389=CARTESIAN_POINT('Ctrl Pts',(4.75298075863801,35.7244429052126,21.2319484254458));
#215390=CARTESIAN_POINT('Ctrl Pts',(4.75538592072034,35.7222778213835,21.2316399574581));
#215391=CARTESIAN_POINT('Ctrl Pts',(4.75883758636998,35.71915819851,21.2311887337997));
#215392=CARTESIAN_POINT('Ctrl Pts',(4.76073326361393,35.7174397494351,21.2309373929645));
#215393=CARTESIAN_POINT('Ctrl Pts',(4.76110209247805,35.7171054026351,21.2308884913094));
#215394=CARTESIAN_POINT('Ctrl Pts',(4.76141212556487,35.7168241879219,21.2308472702361));
#215395=CARTESIAN_POINT('Ctrl Pts',(4.76164430060892,35.7166135455914,21.2308163671036));
#215396=CARTESIAN_POINT('Ctrl Pts',(4.80424911071457,35.6779600523718,21.2251455505031));
#215397=CARTESIAN_POINT('Ctrl Pts',(4.84627479053437,35.6375969093928,21.2182633979092));
#215398=CARTESIAN_POINT('Ctrl Pts',(4.88750489586341,35.5955716631098,21.2098299546443));
#215399=CARTESIAN_POINT('Ctrl Pts',(4.89041861138606,35.5926017552849,21.2092339664858));
#215400=CARTESIAN_POINT('Ctrl Pts',(4.89332834488471,35.5896235537704,21.2086302123341));
#215401=CARTESIAN_POINT('Ctrl Pts',(4.89623401589076,35.5866370785939,21.2080185636064));
#215402=CARTESIAN_POINT('Ctrl Pts',(4.91196269993369,35.5704709935983,21.2047076486535));
#215403=CARTESIAN_POINT('Ctrl Pts',(4.92757238648272,35.5540624482991,21.2011654935199));
#215404=CARTESIAN_POINT('Ctrl Pts',(4.9430500193998,35.5374148299937,21.1973710917467));
#215405=CARTESIAN_POINT('Ctrl Pts',(4.94923203331525,35.5307655052182,21.1958555470449));
#215406=CARTESIAN_POINT('Ctrl Pts',(4.95539297444858,35.5240780438264,21.1942997486333));
#215407=CARTESIAN_POINT('Ctrl Pts',(4.96153211377762,35.5173528587166,21.1927024543075));
#215408=CARTESIAN_POINT('Ctrl Pts',(4.97228682830448,35.5055714929387,21.1899042698116));
#215409=CARTESIAN_POINT('Ctrl Pts',(4.98297464114931,35.4936743488207,21.1869787513959));
#215410=CARTESIAN_POINT('Ctrl Pts',(4.99359155323351,35.4816637571125,21.183919042362));
#215411=CARTESIAN_POINT('Ctrl Pts',(4.99890000927567,35.4756584612582,21.1823891878449));
#215412=CARTESIAN_POINT('Ctrl Pts',(5.00419074032082,35.4696248036763,21.1808257856729));
#215413=CARTESIAN_POINT('Ctrl Pts',(5.00946323384901,35.463563092173,21.1792279517738));
#215414=CARTESIAN_POINT('Ctrl Pts',(5.01311922126943,35.4593598549602,21.1781200015025));
#215415=CARTESIAN_POINT('Ctrl Pts',(5.01630114476808,35.455682123247,21.1771394282934));
#215416=CARTESIAN_POINT('Ctrl Pts',(5.01997777566319,35.4514093006851,21.1759877695765));
#215417=CARTESIAN_POINT('Ctrl Pts',(5.02160340934694,35.4495200590181,21.1754785601247));
#215418=CARTESIAN_POINT('Ctrl Pts',(5.02332540331851,35.4475142907673,21.174935474202));
#215419=CARTESIAN_POINT('Ctrl Pts',(5.02522548885261,35.4452941055661,21.1743302687202));
#215420=CARTESIAN_POINT('Ctrl Pts',(5.05075122295502,35.4154681550578,21.1661999430437));
#215421=CARTESIAN_POINT('Ctrl Pts',(5.07407820517603,35.3870363463892,21.1576400607952));
#215422=CARTESIAN_POINT('Ctrl Pts',(5.09541795087728,35.3601668154416,21.1488977191955));
#215423=CARTESIAN_POINT('Ctrl Pts',(5.1155270892759,35.3348467800441,21.140659525563));
#215424=CARTESIAN_POINT('Ctrl Pts',(5.13387169482811,35.3109130108479,21.1322597725361));
#215425=CARTESIAN_POINT('Ctrl Pts',(5.15061697352026,35.2884660883421,21.1238990575481));
#215426=CARTESIAN_POINT('Ctrl Pts',(5.15147059030395,35.2873218213433,21.123472857019));
#215427=CARTESIAN_POINT('Ctrl Pts',(5.15232004816569,35.2861814107654,21.123046755705));
#215428=CARTESIAN_POINT('Ctrl Pts',(5.15316536803186,35.285044867638,21.1226207794063));
#215429=CARTESIAN_POINT('Ctrl Pts',(5.16940996282615,35.2632038068625,21.1144347510853));
#215430=CARTESIAN_POINT('Ctrl Pts',(5.18412792890609,35.2427935682013,21.1062966928088));
#215431=CARTESIAN_POINT('Ctrl Pts',(5.19746328201982,35.2238835572567,21.0983885895972));
#215432=CARTESIAN_POINT('Ctrl Pts',(5.20447792441529,35.2139365417304,21.0942287810356));
#215433=CARTESIAN_POINT('Ctrl Pts',(5.21110969978598,35.2044041107999,21.0901322396734));
#215434=CARTESIAN_POINT('Ctrl Pts',(5.21737747476544,35.1952933299188,21.0861229161626));
#215435=CARTESIAN_POINT('Ctrl Pts',(5.22120998007221,35.1897224349537,21.083671367777));
#215436=CARTESIAN_POINT('Ctrl Pts',(5.22528833129797,35.1837488765804,21.0809994171477));
#215437=CARTESIAN_POINT('Ctrl Pts',(5.22891372914588,35.1784014081954,21.0785735575423));
#215438=CARTESIAN_POINT('Ctrl Pts',(5.23121739756217,35.1750034931134,21.0770321057101));
#215439=CARTESIAN_POINT('Ctrl Pts',(5.23333906307126,35.1718585113293,21.0755911211538));
#215440=CARTESIAN_POINT('Ctrl Pts',(5.2351061689244,35.1692312424621,21.0743786965733));
#215441=CARTESIAN_POINT('Ctrl Pts',(5.2424551023757,35.1583051148452,21.0693365382095));
#215442=CARTESIAN_POINT('Ctrl Pts',(5.25089271583,35.1456083438381,21.0633159135891));
#215443=CARTESIAN_POINT('Ctrl Pts',(5.26030884851336,35.1311391983307,21.0561804373807));
#215444=CARTESIAN_POINT('Ctrl Pts',(5.26951752832231,35.1169888318726,21.0492021674373));
#215445=CARTESIAN_POINT('Ctrl Pts',(5.27966202309658,35.1011428520626,21.0411576003512));
#215446=CARTESIAN_POINT('Ctrl Pts',(5.29060953346567,35.0836117053642,21.0318815282012));
#215447=CARTESIAN_POINT('Ctrl Pts',(5.29617907524722,35.0746927410771,21.0271623299847));
#215448=CARTESIAN_POINT('Ctrl Pts',(5.30195598357068,35.0653378486485,21.0221237808957));
#215449=CARTESIAN_POINT('Ctrl Pts',(5.30791978358322,35.055550292526,21.0167402779567));
#215450=CARTESIAN_POINT('Ctrl Pts',(5.31978555116272,35.0360766572805,21.0060290880271));
#215451=CARTESIAN_POINT('Ctrl Pts',(5.33239319231295,35.0148881932654,20.9939550598479));
#215452=CARTESIAN_POINT('Ctrl Pts',(5.34555718085998,34.992031807816,20.9802846647955));
#215453=CARTESIAN_POINT('Ctrl Pts',(5.34885283519916,34.9863096252407,20.9768622296717));
#215454=CARTESIAN_POINT('Ctrl Pts',(5.3521831960447,34.9804830637319,20.9733395218833));
#215455=CARTESIAN_POINT('Ctrl Pts',(5.35554524074834,34.974553200751,20.9697127091993));
#215456=CARTESIAN_POINT('Ctrl Pts',(5.36394085046556,34.9597453026851,20.9606559278367));
#215457=CARTESIAN_POINT('Ctrl Pts',(5.37253425556902,34.9442927483764,20.9509502776597));
#215458=CARTESIAN_POINT('Ctrl Pts',(5.38127612805348,34.9282168481835,20.9405328617933));
#215459=CARTESIAN_POINT('Ctrl Pts',(5.38630628087261,34.918966629215,20.9345385860953));
#215460=CARTESIAN_POINT('Ctrl Pts',(5.39154244101265,34.9092173168469,20.9281148293825));
#215461=CARTESIAN_POINT('Ctrl Pts',(5.39670134947485,34.8994801939745,20.9215801530088));
#215462=CARTESIAN_POINT('Ctrl Pts',(5.40050807715873,34.8922952292729,20.9167582544155));
#215463=CARTESIAN_POINT('Ctrl Pts',(5.40427340397511,34.8851168175961,20.9118767897905));
#215464=CARTESIAN_POINT('Ctrl Pts',(5.40789478825353,34.8781476724126,20.907077969876));
#215465=CARTESIAN_POINT('Ctrl Pts',(5.4262666947389,34.8427919979661,20.8827327295117));
#215466=CARTESIAN_POINT('Ctrl Pts',(5.44308617347218,34.8087197744242,20.8578394296886));
#215467=CARTESIAN_POINT('Ctrl Pts',(5.45855511769373,34.7759879164395,20.8326339011154));
#215468=CARTESIAN_POINT('Ctrl Pts',(5.47467686222773,34.7418747510551,20.8063646815305));
#215469=CARTESIAN_POINT('Ctrl Pts',(5.4893316986736,34.7092171646197,20.7797563488453));
#215470=CARTESIAN_POINT('Ctrl Pts',(5.50272385720581,34.6780356669845,20.753051352104));
#215471=CARTESIAN_POINT('Ctrl Pts',(5.50386104131122,34.6753879158092,20.750783719313));
#215472=CARTESIAN_POINT('Ctrl Pts',(5.50498910697477,34.6727507843506,20.748515375372));
#215473=CARTESIAN_POINT('Ctrl Pts',(5.50610817153598,34.6701242724565,20.746246460928));
#215474=CARTESIAN_POINT('Ctrl Pts',(5.5193052201883,34.6391500047919,20.7194893145192));
#215475=CARTESIAN_POINT('Ctrl Pts',(5.53125318836532,34.6096546126601,20.6926558993143));
#215476=CARTESIAN_POINT('Ctrl Pts',(5.54215588685504,34.5816031496791,20.6659960379454));
#215477=CARTESIAN_POINT('Ctrl Pts',(5.54779332965267,34.5670986196223,20.6522110613543));
#215478=CARTESIAN_POINT('Ctrl Pts',(5.55315077073821,34.5529797452604,20.6384718805036));
#215479=CARTESIAN_POINT('Ctrl Pts',(5.55825314463645,34.5392394604104,20.6248093607971));
#215480=CARTESIAN_POINT('Ctrl Pts',(5.5687891832139,34.5108667511318,20.5965972309994));
#215481=CARTESIAN_POINT('Ctrl Pts',(5.57823976299415,34.48410950824,20.5687144398824));
#215482=CARTESIAN_POINT('Ctrl Pts',(5.58679791927085,34.4588893799963,20.5414023435241));
#215483=CARTESIAN_POINT('Ctrl Pts',(5.59250186161283,34.4420803673178,20.5231990509188));
#215484=CARTESIAN_POINT('Ctrl Pts',(5.59780863915935,34.4259537035112,20.5052484184031));
#215485=CARTESIAN_POINT('Ctrl Pts',(5.60276754414818,34.4104821218363,20.4876127852297));
#215486=CARTESIAN_POINT('Ctrl Pts',(5.60896715029345,34.3911396030657,20.4655647766383));
#215487=CARTESIAN_POINT('Ctrl Pts',(5.61462335431239,34.3728210149356,20.4440094936718));
#215488=CARTESIAN_POINT('Ctrl Pts',(5.61982031184559,34.3554682045915,20.4230544700336));
#215489=CARTESIAN_POINT('Ctrl Pts',(5.62159170663695,34.3495534597312,20.4159119025817));
#215490=CARTESIAN_POINT('Ctrl Pts',(5.62330963741472,34.3437508826671,20.4088389451271));
#215491=CARTESIAN_POINT('Ctrl Pts',(5.62497711363295,34.3380580661372,20.4018394698733));
#215492=CARTESIAN_POINT('Ctrl Pts',(5.62575567686793,34.335400026637,20.3985713368486));
#215493=CARTESIAN_POINT('Ctrl Pts',(5.62652323852654,34.3327659147838,20.3953192207564));
#215494=CARTESIAN_POINT('Ctrl Pts',(5.62728010258688,34.3301554463164,20.3920835082794));
#215495=CARTESIAN_POINT('Ctrl Pts',(5.62846903578404,34.3260547460933,20.3870006325266));
#215496=CARTESIAN_POINT('Ctrl Pts',(5.62963156174171,34.3220124304116,20.3819582434433));
#215497=CARTESIAN_POINT('Ctrl Pts',(5.63076883336182,34.3180273572784,20.3769577876676));
#215498=CARTESIAN_POINT('Ctrl Pts',(5.63133746917188,34.3160348207118,20.3744575597798));
#215499=CARTESIAN_POINT('Ctrl Pts',(5.63189979073167,34.3140565945913,20.3719678152149));
#215500=CARTESIAN_POINT('Ctrl Pts',(5.63245593466241,34.3120925481857,20.3694887302758));
#215501=CARTESIAN_POINT('Ctrl Pts',(5.63287304261047,34.3106195133816,20.3676294165716));
#215502=CARTESIAN_POINT('Ctrl Pts',(5.63328667515507,34.3091544552514,20.3657760983199));
#215503=CARTESIAN_POINT('Ctrl Pts',(5.63369675624677,34.3076977911861,20.3639295777414));
#215504=CARTESIAN_POINT('Ctrl Pts',(5.63383344994401,34.3072122364977,20.363314070882));
#215505=CARTESIAN_POINT('Ctrl Pts',(5.63397015207775,34.3067269816614,20.3626995017203));
#215506=CARTESIAN_POINT('Ctrl Pts',(5.63430768425609,34.3055245657734,20.3611715089849));
#215507=CARTESIAN_POINT('Ctrl Pts',(5.64014610071153,34.2847259422438,20.3347412646906));
#215508=CARTESIAN_POINT('Ctrl Pts',(5.64524574099334,34.2657113171473,20.3094664748254));
#215509=CARTESIAN_POINT('Ctrl Pts',(5.64975394460464,34.2483466723387,20.2855793621444));
#215510=CARTESIAN_POINT('Ctrl Pts',(5.65435446927243,34.2306264263878,20.2612030782392));
#215511=CARTESIAN_POINT('Ctrl Pts',(5.65833884259709,34.2146240038194,20.2382717000399));
#215512=CARTESIAN_POINT('Ctrl Pts',(5.66182932639675,34.2002053457644,20.2169892777329));
#215513=CARTESIAN_POINT('Ctrl Pts',(5.66540766405783,34.1854237767608,20.1951711867085));
#215514=CARTESIAN_POINT('Ctrl Pts',(5.66846671188238,34.1723062272493,20.1750859455721));
#215515=CARTESIAN_POINT('Ctrl Pts',(5.67110609156479,34.1607239256949,20.1569115843135));
#215516=CARTESIAN_POINT('Ctrl Pts',(5.67270396400301,34.1537120355344,20.1459088812424));
#215517=CARTESIAN_POINT('Ctrl Pts',(5.67414742411641,34.1472631592723,20.135605732264));
#215518=CARTESIAN_POINT('Ctrl Pts',(5.67545359725342,34.1413524963737,20.1260348416765));
#215519=CARTESIAN_POINT('Ctrl Pts',(5.67763652095645,34.1314743831464,20.1100396237911));
#215520=CARTESIAN_POINT('Ctrl Pts',(5.67943727413033,34.1230977793225,20.096091545903));
#215521=CARTESIAN_POINT('Ctrl Pts',(5.68091832425301,34.1161145979033,20.0842898373229));
#215522=CARTESIAN_POINT('Ctrl Pts',(5.68202585816211,34.11089255302,20.0754644827737));
#215523=CARTESIAN_POINT('Ctrl Pts',(5.68295404595941,34.1064502916452,20.0678385943018));
#215524=CARTESIAN_POINT('Ctrl Pts',(5.68372068884928,34.10275417228,20.0614410921093));
#215525=CARTESIAN_POINT('Ctrl Pts',(5.68461660703585,34.0984347941148,20.0539648099464));
#215526=CARTESIAN_POINT('Ctrl Pts',(5.68529209198987,34.0951339074476,20.0481664540572));
#215527=CARTESIAN_POINT('Ctrl Pts',(5.68576477562683,34.0928162235468,20.0440751005518));
#215528=CARTESIAN_POINT('Ctrl Pts',(5.68600111744531,34.0916573815964,20.0420294237991));
#215529=CARTESIAN_POINT('Ctrl Pts',(5.68618658557439,34.090744657011,20.0404102181631));
#215530=CARTESIAN_POINT('Ctrl Pts',(5.68632237792726,34.0900755816165,20.039219468473));
#215531=CARTESIAN_POINT('Ctrl Pts',(5.6863902741037,34.0897410439192,20.0386240936279));
#215532=CARTESIAN_POINT('Ctrl Pts',(5.68644574596889,34.0894674173568,20.0381358328111));
#215533=CARTESIAN_POINT('Ctrl Pts',(5.68648887721563,34.0892545417573,20.0377548139114));
#215534=CARTESIAN_POINT('Ctrl Pts',(5.68651044283899,34.0891481039576,20.0375643044615));
#215535=CARTESIAN_POINT('Ctrl Pts',(5.68652892265578,34.0890568545237,20.0374006049462));
#215536=CARTESIAN_POINT('Ctrl Pts',(5.68654278876452,34.0889883558987,20.0372771453689));
#215537=CARTESIAN_POINT('Ctrl Pts',(5.68655665487325,34.0889198572736,20.0371536857916));
#215538=CARTESIAN_POINT('Ctrl Pts',(5.68656926575227,34.0888583341127,20.0370440998642));
#215539=CARTESIAN_POINT('Ctrl Pts',(5.68676385285921,34.0878946562365,20.0352880468083));
#215540=CARTESIAN_POINT('Ctrl Pts',(5.69093195592745,34.0672524421879,19.9976729640563));
#215541=CARTESIAN_POINT('Ctrl Pts',(5.69457018630756,34.0481094022629,19.959911172611));
#215542=CARTESIAN_POINT('Ctrl Pts',(5.69777761959694,34.0304592363899,19.9222340915526));
#215543=CARTESIAN_POINT('Ctrl Pts',(5.70171692942115,34.0087816314174,19.8759598023717));
#215544=CARTESIAN_POINT('Ctrl Pts',(5.70500649763919,33.9893558768262,19.8298146340796));
#215545=CARTESIAN_POINT('Ctrl Pts',(5.70779411900028,33.9720674580503,19.7842097669963));
#215546=CARTESIAN_POINT('Ctrl Pts',(5.70951830002618,33.9613743402412,19.7560025478915));
#215547=CARTESIAN_POINT('Ctrl Pts',(5.71105028767958,33.9514980543117,19.728001387047));
#215548=CARTESIAN_POINT('Ctrl Pts',(5.71242282978059,33.9424044963677,19.7002968578846));
#215549=CARTESIAN_POINT('Ctrl Pts',(6.15884337856418,33.5290039429572,19.7002944967931));
#215550=CARTESIAN_POINT('Ctrl Pts',(6.15615110172144,33.5532097226896,19.7683963941886));
#215551=CARTESIAN_POINT('Ctrl Pts',(6.15312682618608,33.5791353532759,19.8337704528194));
#215552=CARTESIAN_POINT('Ctrl Pts',(6.14972834357066,33.6063852429563,19.8964154244477));
#215553=CARTESIAN_POINT('Ctrl Pts',(6.14619005041021,33.6347561688047,19.9616375543602));
#215554=CARTESIAN_POINT('Ctrl Pts',(6.14224611687095,33.6645624334829,20.0239016924527));
#215555=CARTESIAN_POINT('Ctrl Pts',(6.13784895618097,33.695391736294,20.0832527144096));
#215556=CARTESIAN_POINT('Ctrl Pts',(6.13481138714818,33.7166886917895,20.1242525411321));
#215557=CARTESIAN_POINT('Ctrl Pts',(6.13155753525245,33.7384745736505,20.1638631871782));
#215558=CARTESIAN_POINT('Ctrl Pts',(6.12807177138406,33.7606227632935,20.2021104349129));
#215559=CARTESIAN_POINT('Ctrl Pts',(6.12783952071354,33.7620984604692,20.2046587856525));
#215560=CARTESIAN_POINT('Ctrl Pts',(6.12760624053328,33.7635757687717,20.2072010867662));
#215561=CARTESIAN_POINT('Ctrl Pts',(6.12737192614258,33.7650546450959,20.2097373486302));
#215562=CARTESIAN_POINT('Ctrl Pts',(6.12233509096531,33.7968446528304,20.2642569747495));
#215563=CARTESIAN_POINT('Ctrl Pts',(6.11682710437121,33.8293328594683,20.3159442751143));
#215564=CARTESIAN_POINT('Ctrl Pts',(6.1108513693864,33.8620703995493,20.3648629391139));
#215565=CARTESIAN_POINT('Ctrl Pts',(6.10868153352892,33.8739576550139,20.3826256865442));
#215566=CARTESIAN_POINT('Ctrl Pts',(6.10645004136222,33.8858781905379,20.4000236972928));
#215567=CARTESIAN_POINT('Ctrl Pts',(6.10415710966383,33.8978118890506,20.4170609879103));
#215568=CARTESIAN_POINT('Ctrl Pts',(6.09985327314976,33.9202114604999,20.4490400100118));
#215569=CARTESIAN_POINT('Ctrl Pts',(6.09533558638377,33.9426576481535,20.4797491842485));
#215570=CARTESIAN_POINT('Ctrl Pts',(6.09061953751588,33.9650295721943,20.5092258053899));
#215571=CARTESIAN_POINT('Ctrl Pts',(6.08826151308194,33.9762155342146,20.5239641159606));
#215572=CARTESIAN_POINT('Ctrl Pts',(6.08585389902276,33.987382997388,20.538394252692));
#215573=CARTESIAN_POINT('Ctrl Pts',(6.08339951668333,33.9985181843189,20.5525218185682));
#215574=CARTESIAN_POINT('Ctrl Pts',(6.08217232551362,34.0040857777843,20.5595856015063));
#215575=CARTESIAN_POINT('Ctrl Pts',(6.08093344234479,34.0096453073711,20.5665737389248));
#215576=CARTESIAN_POINT('Ctrl Pts',(6.07968323631019,34.0151951001358,20.5734869385695));
#215577=CARTESIAN_POINT('Ctrl Pts',(6.07905813329289,34.0179699965181,20.5769435383919));
#215578=CARTESIAN_POINT('Ctrl Pts',(6.07843019956311,34.0207424589958,20.5803814035904));
#215579=CARTESIAN_POINT('Ctrl Pts',(6.07779948406924,34.0235122833188,20.5838006253554));
#215580=CARTESIAN_POINT('Ctrl Pts',(6.0772934819065,34.0257344216863,20.5865437537942));
#215581=CARTESIAN_POINT('Ctrl Pts',(6.07698665474252,34.0270834444209,20.5882049511664));
#215582=CARTESIAN_POINT('Ctrl Pts',(6.07639535095138,34.0296561014446,20.5913597616406));
#215583=CARTESIAN_POINT('Ctrl Pts',(6.07624961350017,34.0302901790255,20.5921373214067));
#215584=CARTESIAN_POINT('Ctrl Pts',(6.07608659289963,34.0309987514561,20.5930054805655));
#215585=CARTESIAN_POINT('Ctrl Pts',(6.07589904202695,34.0318136396759,20.5940024518637));
#215586=CARTESIAN_POINT('Ctrl Pts',(6.06831100054238,34.0647828577285,20.6343384922205));
#215587=CARTESIAN_POINT('Ctrl Pts',(6.06048782902539,34.0970620490299,20.6716932729713));
#215588=CARTESIAN_POINT('Ctrl Pts',(6.05257847561553,34.1283067611578,20.7062894862199));
#215589=CARTESIAN_POINT('Ctrl Pts',(6.04466912220567,34.1595514732857,20.7408856994685));
#215590=CARTESIAN_POINT('Ctrl Pts',(6.03667362747632,34.1897622109723,20.7727238872219));
#215591=CARTESIAN_POINT('Ctrl Pts',(6.02874450630183,34.2186538345397,20.8020238698574));
#215592=CARTESIAN_POINT('Ctrl Pts',(6.0266179523131,34.2264024356754,20.8098819910252));
#215593=CARTESIAN_POINT('Ctrl Pts',(6.02449660785742,34.2340565225829,20.8175575691084));
#215594=CARTESIAN_POINT('Ctrl Pts',(6.0223836266719,34.2416114391836,20.8250549160695));
#215595=CARTESIAN_POINT('Ctrl Pts',(6.01661809456871,34.2622259692593,20.8455123602197));
#215596=CARTESIAN_POINT('Ctrl Pts',(6.01091477816066,34.2821010536615,20.8646432407286));
#215597=CARTESIAN_POINT('Ctrl Pts',(6.0053382594078,34.3011510303924,20.8825339588583));
#215598=CARTESIAN_POINT('Ctrl Pts',(6.00152814471997,34.3141667843712,20.894757658077));
#215599=CARTESIAN_POINT('Ctrl Pts',(5.99777716881624,34.3267978160122,20.9064024411453));
#215600=CARTESIAN_POINT('Ctrl Pts',(5.99410538436795,34.3390213602416,20.9174948367338));
#215601=CARTESIAN_POINT('Ctrl Pts',(5.99226949214381,34.3451331323563,20.923041034528));
#215602=CARTESIAN_POINT('Ctrl Pts',(5.99045339806277,34.3511430653613,20.9284490997609));
#215603=CARTESIAN_POINT('Ctrl Pts',(5.98865954230038,34.357048642736,20.9337222562333));
#215604=CARTESIAN_POINT('Ctrl Pts',(5.9877626144192,34.3600014314232,20.9363588344694));
#215605=CARTESIAN_POINT('Ctrl Pts',(5.98687124613576,34.3629281332623,20.9389616833148));
#215606=CARTESIAN_POINT('Ctrl Pts',(5.98598573920356,34.365828448087,20.9415311945601));
#215607=CARTESIAN_POINT('Ctrl Pts',(5.98510023227136,34.3687287629118,20.9441007058054));
#215608=CARTESIAN_POINT('Ctrl Pts',(5.98449183935338,34.3707185035136,20.9458595274685));
#215609=CARTESIAN_POINT('Ctrl Pts',(5.98334710278874,34.3744499411308,20.9491401001496));
#215610=CARTESIAN_POINT('Ctrl Pts',(5.96709285889279,34.427433045705,20.9957213225238));
#215611=CARTESIAN_POINT('Ctrl Pts',(5.94931255905621,34.4828299504124,21.04113002356));
#215612=CARTESIAN_POINT('Ctrl Pts',(5.92956544478339,34.540512175346,21.0850077352567));
#215613=CARTESIAN_POINT('Ctrl Pts',(5.92706089958943,34.5478280665309,21.0905727869617));
#215614=CARTESIAN_POINT('Ctrl Pts',(5.92452469957209,34.5551806538861,21.0961132229909));
#215615=CARTESIAN_POINT('Ctrl Pts',(5.92195593100912,34.5625696182054,21.1016283232911));
#215616=CARTESIAN_POINT('Ctrl Pts',(5.91248650565179,34.5898080573151,21.1219590106809));
#215617=CARTESIAN_POINT('Ctrl Pts',(5.90247391476453,34.6177777592721,21.142116797034));
#215618=CARTESIAN_POINT('Ctrl Pts',(5.89200514701776,34.6461657078451,21.1618397783577));
#215619=CARTESIAN_POINT('Ctrl Pts',(5.88156169782327,34.6744850006051,21.1815150599573));
#215620=CARTESIAN_POINT('Ctrl Pts',(5.87066424190286,34.70322029143,21.2007574314116));
#215621=CARTESIAN_POINT('Ctrl Pts',(5.85940116037991,34.7320307662936,21.2193494467364));
#215622=CARTESIAN_POINT('Ctrl Pts',(5.85474367813803,34.7439444042074,21.2270375719656));
#215623=CARTESIAN_POINT('Ctrl Pts',(5.85002370187304,34.7558705629332,21.2346150087982));
#215624=CARTESIAN_POINT('Ctrl Pts',(5.84524760164722,34.7677838007768,21.2420686061719));
#215625=CARTESIAN_POINT('Ctrl Pts',(5.83177629848717,34.80138586753,21.2630919652109));
#215626=CARTESIAN_POINT('Ctrl Pts',(5.81766049794707,34.8352115318475,21.2833349269975));
#215627=CARTESIAN_POINT('Ctrl Pts',(5.80290485847159,34.8691966797574,21.3027885151808));
#215628=CARTESIAN_POINT('Ctrl Pts',(5.77534810718037,34.932665312893,21.3391188749852));
#215629=CARTESIAN_POINT('Ctrl Pts',(5.74555939579137,34.9966898952321,21.3726932002107));
#215630=CARTESIAN_POINT('Ctrl Pts',(5.71357326963959,35.0608349999873,21.4035385893947));
#215631=CARTESIAN_POINT('Ctrl Pts',(5.68163939287207,35.1248753236193,21.4343335925899));
#215632=CARTESIAN_POINT('Ctrl Pts',(5.64751517544854,35.1890352626914,21.4624086312686));
#215633=CARTESIAN_POINT('Ctrl Pts',(5.61124194816453,35.2528880247119,21.4878416737681));
#215634=CARTESIAN_POINT('Ctrl Pts',(5.57494138697175,35.3167889033657,21.5132938814899));
#215635=CARTESIAN_POINT('Ctrl Pts',(5.53648849556099,35.3803816980214,21.5361002300758));
#215636=CARTESIAN_POINT('Ctrl Pts',(5.49593301944233,35.4432523651062,21.5563886434336));
#215637=CARTESIAN_POINT('Ctrl Pts',(5.46423784655172,35.4923874475589,21.5722445729058));
#215638=CARTESIAN_POINT('Ctrl Pts',(5.43125860864437,35.5410816933723,21.5865636178584));
#215639=CARTESIAN_POINT('Ctrl Pts',(5.39702300321338,35.5891457083223,21.5994270416397));
#215640=CARTESIAN_POINT('Ctrl Pts',(5.39164004908633,35.5967029395843,21.6014495915336));
#215641=CARTESIAN_POINT('Ctrl Pts',(5.38622604219476,35.6042446066007,21.6034361899123));
#215642=CARTESIAN_POINT('Ctrl Pts',(5.38078109926212,35.6117699231723,21.605387250036));
#215643=CARTESIAN_POINT('Ctrl Pts',(5.33505113031473,35.6749721453801,21.6217734491158));
#215644=CARTESIAN_POINT('Ctrl Pts',(5.28726277085582,35.7370304716179,21.6356567153173));
#215645=CARTESIAN_POINT('Ctrl Pts',(5.23756200080765,35.797688108412,21.647323725348));
#215646=CARTESIAN_POINT('Ctrl Pts',(5.18637001246848,35.8601657125303,21.6593407914994));
#215647=CARTESIAN_POINT('Ctrl Pts',(5.13314914072607,35.9211574003637,21.6690067269032));
#215648=CARTESIAN_POINT('Ctrl Pts',(5.07806927067944,35.9804362530057,21.6766257047686));
#215649=CARTESIAN_POINT('Ctrl Pts',(5.0219382652126,36.0408463737793,21.6843900819875));
#215650=CARTESIAN_POINT('Ctrl Pts',(4.96387667982835,36.0994778742776,21.6900287388699));
#215651=CARTESIAN_POINT('Ctrl Pts',(4.90407445186472,36.1561430864916,21.6938525959341));
#215652=CARTESIAN_POINT('Ctrl Pts',(4.84256358263008,36.2144273106307,21.6977857064529));
#215653=CARTESIAN_POINT('Ctrl Pts',(4.7792112407849,36.2706314567025,21.699798979728));
#215654=CARTESIAN_POINT('Ctrl Pts',(4.71423394653654,36.3246034356027,21.7002172129015));
#215655=CARTESIAN_POINT('Ctrl Pts',(4.70560793433817,36.3317684453765,21.7002727351343));
#215656=CARTESIAN_POINT('Ctrl Pts',(4.69695329750308,36.338894186944,21.7003001259493));
#215657=CARTESIAN_POINT('Ctrl Pts',(4.68827055424326,36.3459803682704,21.7003001257767));
#215658=CARTESIAN_POINT('Origin',(20.764249686251,33.4086739323365,25.925830162968));
#215659=CARTESIAN_POINT('',(20.5010744632246,32.9386956598479,22.1925292762316));
#215660=CARTESIAN_POINT('Ctrl Pts',(20.4978138261774,32.9402132709297,22.6291596018661));
#215661=CARTESIAN_POINT('Ctrl Pts',(20.494911129711,32.942330110452,22.4836155669909));
#215662=CARTESIAN_POINT('Ctrl Pts',(20.4949165422349,32.9423373560011,22.3380724215447));
#215663=CARTESIAN_POINT('Ctrl Pts',(20.5010744632246,32.9386956598479,22.1925292762316));
#215664=CARTESIAN_POINT('',(20.6495457491478,33.2100708317694,22.0807266042195));
#215665=CARTESIAN_POINT('Ctrl Pts',(20.5010744632246,32.9386956598479,22.1925292762316));
#215666=CARTESIAN_POINT('Ctrl Pts',(20.5464620000449,33.0315874015591,22.1552617188054));
#215667=CARTESIAN_POINT('Ctrl Pts',(20.5980038745813,33.1208291166728,22.1179941615125));
#215668=CARTESIAN_POINT('Ctrl Pts',(20.6495457491478,33.2100708317694,22.0807266042195));
#215669=CARTESIAN_POINT('',(20.6495457487958,33.2100708309949,21.7002959446509));
#215670=CARTESIAN_POINT('',(20.64954574916,33.2100708317535,22.164761789078));
#215671=CARTESIAN_POINT('',(20.4116604803305,32.7981865371581,21.7002980353225));
#215672=CARTESIAN_POINT('',(20.4116604740494,32.7981865407331,21.7002959440384));
#215673=CARTESIAN_POINT('',(19.1666263028326,30.6424832944676,20.383560752163));
#215674=CARTESIAN_POINT('Ctrl Pts',(20.4116604866674,32.7981865335554,21.7003001275911));
#215675=CARTESIAN_POINT('Ctrl Pts',(20.2896456619263,32.5869250626168,21.7003059231173));
#215676=CARTESIAN_POINT('Ctrl Pts',(20.1673105616989,32.3751090535659,21.6703554061413));
#215677=CARTESIAN_POINT('Ctrl Pts',(19.9300900421212,31.9643757184167,21.5528692796853));
#215678=CARTESIAN_POINT('Ctrl Pts',(19.8152203308747,31.7654855894303,21.465047257957));
#215679=CARTESIAN_POINT('Ctrl Pts',(19.5991672172525,31.3914023689445,21.2366400924611));
#215680=CARTESIAN_POINT('Ctrl Pts',(19.4982839768603,31.2167289902116,21.0959759384876));
#215681=CARTESIAN_POINT('Ctrl Pts',(19.3160190310251,30.901147988956,20.7700595700545));
#215682=CARTESIAN_POINT('Ctrl Pts',(19.2352491136132,30.7612996418603,20.5854827851819));
#215683=CARTESIAN_POINT('Ctrl Pts',(19.1666264059777,30.642483471883,20.3835606127136));
#215684=CARTESIAN_POINT('',(19.1666260366798,30.6424828342381,20.3835674996269));
#215685=CARTESIAN_POINT('',(15.4945347490268,24.2844917349203,24.7417906576636));
#215686=CARTESIAN_POINT('',(15.4945346776421,24.2844917763995,24.7417906581593));
#215687=CARTESIAN_POINT('',(15.0048531217148,23.4366185486664,25.1992654864833));
#215688=CARTESIAN_POINT('Origin',(19.5995972443639,30.3924109760952,20.8282510595247));
#215689=CARTESIAN_POINT('Ctrl Pts',(19.1666264052037,30.6424834722946,20.3835606127342));
#215690=CARTESIAN_POINT('Ctrl Pts',(19.1339083263089,30.5858360029022,20.287290298062));
#215691=CARTESIAN_POINT('Ctrl Pts',(19.1150654552291,30.5279113243331,20.1862563865752));
#215692=CARTESIAN_POINT('Ctrl Pts',(19.0951637357892,30.4055475615432,19.9587504132525));
#215693=CARTESIAN_POINT('Ctrl Pts',(19.0986239497043,30.3412631214183,19.8296909474918));
#215694=CARTESIAN_POINT('Ctrl Pts',(19.1117594777365,30.2828011494667,19.7002959443447));
#215695=CARTESIAN_POINT('Origin',(2.7459482630708,33.494685205891,19.690983616137));
#215696=CARTESIAN_POINT('',(2.39252391578802,36.4750365138843,21.2498229573293));
#215697=CARTESIAN_POINT('Origin',(2.74594826287334,33.4946852023495,21.2502959431606));
#215698=CARTESIAN_POINT('Ctrl Pts',(2.39266036444947,36.4738105217113,21.2498620161061));
#215699=CARTESIAN_POINT('Ctrl Pts',(2.39387843186514,36.4739549696212,21.2052212432494));
#215700=CARTESIAN_POINT('Ctrl Pts',(2.39532242348862,36.4741254677074,21.1598045645621));
#215701=CARTESIAN_POINT('Ctrl Pts',(2.39697445755558,36.4743189534206,21.1135451183221));
#215702=CARTESIAN_POINT('Ctrl Pts',(2.39862649162255,36.4745124391339,21.0672856720821));
#215703=CARTESIAN_POINT('Ctrl Pts',(2.4005826465216,36.4747399907985,21.0179623772911));
#215704=CARTESIAN_POINT('Ctrl Pts',(2.40255554824358,36.474967311569,20.9722384769448));
#215705=CARTESIAN_POINT('Ctrl Pts',(2.40650135168754,36.4754219531101,20.8807906762522));
#215706=CARTESIAN_POINT('Ctrl Pts',(2.40956225988371,36.4757670952886,20.7901431677177));
#215707=CARTESIAN_POINT('Ctrl Pts',(2.41173698016251,36.476010884806,20.7002959466818));
#215708=CARTESIAN_POINT('Origin',(5.74151140040712,4.39848095693819,20.7002959584388));
#215709=CARTESIAN_POINT('',(0.570674627412942,36.2312462648458,21.2203077446861));
#215710=CARTESIAN_POINT('Ctrl Pts',(2.39258972524347,36.4744061918371,21.2498620161058));
#215711=CARTESIAN_POINT('Ctrl Pts',(2.34567033699314,36.4692307208112,21.2497430192462));
#215712=CARTESIAN_POINT('Ctrl Pts',(2.28547254171808,36.4628498689022,21.2490374825161));
#215713=CARTESIAN_POINT('Ctrl Pts',(2.17531843023529,36.4507216327574,21.2469208599305));
#215714=CARTESIAN_POINT('Ctrl Pts',(2.11527731878753,36.4440159641016,21.2455979692653));
#215715=CARTESIAN_POINT('Ctrl Pts',(2.0365539739975,36.434972085074,21.2435915829202));
#215716=CARTESIAN_POINT('Ctrl Pts',(1.99502521727347,36.4301309471341,21.2424726362723));
#215717=CARTESIAN_POINT('Ctrl Pts',(1.976763000809,36.4279862259859,21.2419682833929));
#215718=CARTESIAN_POINT('Ctrl Pts',(1.96448506199012,36.4265406910395,21.2416265360693));
#215719=CARTESIAN_POINT('Ctrl Pts',(1.95670213151601,36.4256216473478,21.2414079092127));
#215720=CARTESIAN_POINT('Ctrl Pts',(1.87765742573852,36.4162688981654,21.2391743034897));
#215721=CARTESIAN_POINT('Ctrl Pts',(1.76553077336941,36.4026075534427,21.2363813917831));
#215722=CARTESIAN_POINT('Ctrl Pts',(1.63378904022863,36.3858480166742,21.2337537193284));
#215723=CARTESIAN_POINT('Ctrl Pts',(1.56060498257574,36.3763402026368,21.232473690475));
#215724=CARTESIAN_POINT('Ctrl Pts',(1.52511620661897,36.371669589078,21.2319071166972));
#215725=CARTESIAN_POINT('Ctrl Pts',(1.50616969709603,36.3691610630298,21.2316180841107));
#215726=CARTESIAN_POINT('Ctrl Pts',(1.50532070483131,36.3690487320184,21.2316050647022));
#215727=CARTESIAN_POINT('Ctrl Pts',(1.00368336207133,36.3025182759662,21.2240540749188));
#215728=CARTESIAN_POINT('Ctrl Pts',(0.694189258689306,36.2513096803777,
21.2203078131839));
#215729=CARTESIAN_POINT('Ctrl Pts',(0.570674627412942,36.2312462648458,
21.2203077446861));
#215730=CARTESIAN_POINT('',(-1.24985770351081,35.8815443283945,21.2196484398006));
#215731=CARTESIAN_POINT('Origin',(5.74155640122605,4.39820642595521,21.2199782975763));
#215732=CARTESIAN_POINT('',(-2.61538466009753,35.5470232431355,21.2004806092354));
#215733=CARTESIAN_POINT('Ctrl Pts',(-1.24985767985329,35.8815442218612,
21.2196484396534));
#215734=CARTESIAN_POINT('Ctrl Pts',(-1.71150780692606,35.7790264510859,
21.219278455291));
#215735=CARTESIAN_POINT('Ctrl Pts',(-2.16521305113119,35.6676184560142,
21.2129473918148));
#215736=CARTESIAN_POINT('Ctrl Pts',(-2.61538302286255,35.5470171623914,
21.2004747067433));
#215737=CARTESIAN_POINT('',(-8.78000553695813,33.1941089061246,21.2003102384618));
#215738=CARTESIAN_POINT('Origin',(5.74151140049061,4.3984809575025,21.2002959626803));
#215739=CARTESIAN_POINT('',(-8.78000443204066,33.1941069786949,20.9503141756036));
#215740=CARTESIAN_POINT('Origin',(-8.64492056379376,32.9262406896794,20.6972946488481));
#215741=CARTESIAN_POINT('Origin',(-8.64491979425964,32.9262315664828,21.2003158784979));
#215742=CARTESIAN_POINT('Origin',(-9.5013060045806,33.8790976904131,23.0750416561111));
#215743=CARTESIAN_POINT('',(-9.24797312398574,33.3891404432588,21.9202952963684));
#215744=CARTESIAN_POINT('Ctrl Pts',(-9.15773515360452,33.2146159511142,
21.944034576216));
#215745=CARTESIAN_POINT('Ctrl Pts',(-9.15773529683544,33.214616228129,21.9429759780718));
#215746=CARTESIAN_POINT('Ctrl Pts',(-9.15778358201268,33.2147096138696,
21.941925063195));
#215747=CARTESIAN_POINT('Ctrl Pts',(-9.15799183584554,33.2151123863061,
21.9398862039078));
#215748=CARTESIAN_POINT('Ctrl Pts',(-9.15814639800978,33.2154113166,21.9389202230457));
#215749=CARTESIAN_POINT('Ctrl Pts',(-9.15875274031762,33.2165840103531,
21.9362227374461));
#215750=CARTESIAN_POINT('Ctrl Pts',(-9.15932278608153,33.2176865049306,
21.9347083103841));
#215751=CARTESIAN_POINT('Ctrl Pts',(-9.16106721559544,33.2210603113899,
21.9313699089513));
#215752=CARTESIAN_POINT('Ctrl Pts',(-9.1624251376615,33.2236865947691,21.9298031826541));
#215753=CARTESIAN_POINT('Ctrl Pts',(-9.16795261265868,33.2343769842089,
21.9251887520961));
#215754=CARTESIAN_POINT('Ctrl Pts',(-9.17377047861997,33.2456290030559,
21.9235628509046));
#215755=CARTESIAN_POINT('Ctrl Pts',(-9.19681380322015,33.2901958467091,
21.9209518310249));
#215756=CARTESIAN_POINT('Ctrl Pts',(-9.21988664074627,33.3348197697118,
21.9232646958423));
#215757=CARTESIAN_POINT('Ctrl Pts',(-9.24797318023855,33.3891404216155,
21.9202954325093));
#215758=CARTESIAN_POINT('',(-9.42002005137766,33.7218869357456,21.9202948071604));
#215759=CARTESIAN_POINT('',(-9.59385120241599,34.0580845318073,21.9202953839173));
#215760=CARTESIAN_POINT('',(-9.22712602360392,33.3488203962152,22.3401185956639));
#215761=CARTESIAN_POINT('Ctrl Pts',(-9.64579211309761,33.3876927447494,
23.3893974631859));
#215762=CARTESIAN_POINT('Ctrl Pts',(-10.3252951536918,33.0270165179735,
23.389397462801));
#215763=CARTESIAN_POINT('Ctrl Pts',(-10.9917023290132,32.6426817688056,
23.3893974627819));
#215764=CARTESIAN_POINT('Ctrl Pts',(-11.6441902434671,32.2351633713929,
23.3893974631288));
#215765=CARTESIAN_POINT('Ctrl Pts',(-9.56120456597361,33.2283323786906,
23.5451433760343));
#215766=CARTESIAN_POINT('Ctrl Pts',(-10.2369722219957,32.8696388721268,
23.5451433756515));
#215767=CARTESIAN_POINT('Ctrl Pts',(-10.8997160037298,32.4874168995132,
23.5451433756324));
#215768=CARTESIAN_POINT('Ctrl Pts',(-11.5486170419764,32.0821387245037,
23.5451433759775));
#215769=CARTESIAN_POINT('Ctrl Pts',(-9.46450980800606,33.0461623957039,
23.6646236321661));
#215770=CARTESIAN_POINT('Ctrl Pts',(-10.1360074252587,32.6897354006641,
23.6646236317856));
#215771=CARTESIAN_POINT('Ctrl Pts',(-10.7945634634437,32.3099286111784,
23.6646236317668));
#215772=CARTESIAN_POINT('Ctrl Pts',(-11.43936422763,31.9072113067645,23.6646236321096));
#215773=CARTESIAN_POINT('Ctrl Pts',(-9.35907989098538,32.8475356388007,
23.7436615728951));
#215774=CARTESIAN_POINT('Ctrl Pts',(-10.0259217250176,32.493579906175,23.7436615725174));
#215775=CARTESIAN_POINT('Ctrl Pts',(-10.6799117095435,32.116406481324,23.7436615724987));
#215776=CARTESIAN_POINT('Ctrl Pts',(-11.3202417913307,31.7164813900473,
23.743661572839));
#215777=CARTESIAN_POINT('',(-10.1400276580856,33.1182989722325,23.3942580373565));
#215778=CARTESIAN_POINT('Ctrl Pts',(-10.0521997417574,33.1640858310189,
23.3925742917884));
#215779=CARTESIAN_POINT('Ctrl Pts',(-10.0666506863772,33.1564247798379,
23.3923686342686));
#215780=CARTESIAN_POINT('Ctrl Pts',(-10.0826889528393,33.1476504244182,
23.3923323789227));
#215781=CARTESIAN_POINT('Ctrl Pts',(-10.1097139484846,33.1324870950974,
23.3925366532392));
#215782=CARTESIAN_POINT('Ctrl Pts',(-10.1238512554188,33.1247961868229,
23.3924526049799));
#215783=CARTESIAN_POINT('Ctrl Pts',(-10.1400276580856,33.1182989722325,
23.3942580373565));
#215784=CARTESIAN_POINT('',(-10.6899050424013,32.8072769729548,23.3941792818405));
#215785=CARTESIAN_POINT('Origin',(-9.94423999771449,32.1217523071877,58.170432391555));
#215786=CARTESIAN_POINT('',(-11.1802705270782,32.5176681317451,23.3944079548905));
#215787=CARTESIAN_POINT('Origin',(-11.9844954938506,34.460272401715,49.9186750327925));
#215788=CARTESIAN_POINT('Ctrl Pts',(-11.1802705270782,32.5176681317451,
23.3944079548905));
#215789=CARTESIAN_POINT('Ctrl Pts',(-11.2078522552667,32.498854725187,23.3924501538253));
#215790=CARTESIAN_POINT('Ctrl Pts',(-11.2363488326168,32.4815622096818,
23.3925122307462));
#215791=CARTESIAN_POINT('Ctrl Pts',(-11.2648188928313,32.4642263677494,
23.3925742943129));
#215792=CARTESIAN_POINT('Ctrl Pts',(-11.2608166589739,32.4226660731384,
23.4240744819773));
#215793=CARTESIAN_POINT('Ctrl Pts',(-11.1771337673109,32.4291431874489,
23.4549001406803));
#215794=CARTESIAN_POINT('Ctrl Pts',(-11.1054533938528,32.4496293005826,
23.4689215044292));
#215795=CARTESIAN_POINT('Ctrl Pts',(-11.0464294162671,32.4860081573485,
23.468209790928));
#215796=CARTESIAN_POINT('Origin',(-10.2194785852826,33.308527467961,21.9202935851218));
#215797=CARTESIAN_POINT('',(-10.5270618190993,33.865650981403,22.5566901931838));
#215798=CARTESIAN_POINT('Origin',(-10.2194755302114,33.3085269616777,21.9202911928512));
#215799=CARTESIAN_POINT('Ctrl Pts',(-10.5270627204563,33.865652614025,22.5566920581145));
#215800=CARTESIAN_POINT('Ctrl Pts',(-10.3981656668999,33.6171596107972,
22.8365294715133));
#215801=CARTESIAN_POINT('Ctrl Pts',(-10.2692681376485,33.3686672273825,
23.116366191918));
#215802=CARTESIAN_POINT('Ctrl Pts',(-10.1409334190249,33.119942602351,23.3961347736823));
#215803=CARTESIAN_POINT('Origin',(-11.3062031071934,32.681327152398,21.9202940695049));
#215804=CARTESIAN_POINT('',(-11.6347294316278,33.2263657532573,22.5566930943496));
#215805=CARTESIAN_POINT('',(-12.0640598615977,32.1958865422781,21.9202949053616));
#215806=CARTESIAN_POINT('Origin',(-11.3062002574119,32.6813270001441,21.9202950660813));
#215807=CARTESIAN_POINT('',(-12.0640598872486,32.195886525848,21.9202949129701));
#215808=CARTESIAN_POINT('',(-11.1812619432707,32.5193155833927,23.3963307141038));
#215809=CARTESIAN_POINT('Origin',(-12.15952038947,32.3449168663188,23.0373719829275));
#215810=CARTESIAN_POINT('',(-11.861984313328,31.8804100285143,21.9202952166736));
#215811=CARTESIAN_POINT('',(-12.2681888895028,32.5145677539015,21.9202948825391));
#215812=CARTESIAN_POINT('Ctrl Pts',(-11.8619843161465,31.8804100366677,
21.9202953895494));
#215813=CARTESIAN_POINT('Ctrl Pts',(-11.8289153141285,31.8287834318058,
21.923269309659));
#215814=CARTESIAN_POINT('Ctrl Pts',(-11.8019025019233,31.7866116184211,
21.92095174207));
#215815=CARTESIAN_POINT('Ctrl Pts',(-11.774863830612,31.7443994343638,21.9235592693829));
#215816=CARTESIAN_POINT('Ctrl Pts',(-11.7680322108735,31.7337340585949,
21.9251878521199));
#215817=CARTESIAN_POINT('Ctrl Pts',(-11.761543404034,31.7236038748487,21.9298044205522));
#215818=CARTESIAN_POINT('Ctrl Pts',(-11.7599494058781,31.7211153596863,
21.931371754378));
#215819=CARTESIAN_POINT('Ctrl Pts',(-11.7579019682427,31.7179189446952,
21.9347110582302));
#215820=CARTESIAN_POINT('Ctrl Pts',(-11.7572330543639,31.716874650934,21.9362257373911));
#215821=CARTESIAN_POINT('Ctrl Pts',(-11.7565220718613,31.7157646805542,
21.9389221366175));
#215822=CARTESIAN_POINT('Ctrl Pts',(-11.7563409597729,31.7154819323108,
21.9398868303332));
#215823=CARTESIAN_POINT('Ctrl Pts',(-11.7560968672569,31.7151008603972,
21.9419226698713));
#215824=CARTESIAN_POINT('Ctrl Pts',(-11.75604019832,31.7150123900886,21.9429719422734));
#215825=CARTESIAN_POINT('Ctrl Pts',(-11.7560399082946,31.7150119373073,
21.9440288929946));
#215826=CARTESIAN_POINT('Origin',(5.74151140048734,4.39848095702672,20.9502959498853));
#215827=CARTESIAN_POINT('',(-11.9272508369104,31.37769147173,21.2002959643111));
#215828=CARTESIAN_POINT('',(-11.9272468780022,31.3776855587356,21.0752959484599));
#215829=CARTESIAN_POINT('',(-26.4569923945902,6.22029227305134,21.2003102908452));
#215830=CARTESIAN_POINT('Origin',(5.74151140049068,4.39848095750264,21.2002959628049));
#215831=CARTESIAN_POINT('',(-26.4569901675785,6.22029235530221,21.0753142568408));
#215832=CARTESIAN_POINT('Origin',(-26.1574692227394,6.20334527224898,20.9502959443375));
#215833=CARTESIAN_POINT('Origin',(-26.1574609377711,6.2033413767756,21.2003116056545));
#215834=CARTESIAN_POINT('Origin',(-27.2025734468303,5.92844999757318,21.7433125194214));
#215835=CARTESIAN_POINT('',(-26.8598794066635,5.9125362745759,21.920295362175));
#215836=CARTESIAN_POINT('Ctrl Pts',(-26.6636168213838,5.9034224414482,21.9440351583199));
#215837=CARTESIAN_POINT('Ctrl Pts',(-26.6636170945854,5.90342245413439,
21.9429764489935));
#215838=CARTESIAN_POINT('Ctrl Pts',(-26.6637220911057,5.90342732986257,
21.9419254200713));
#215839=CARTESIAN_POINT('Ctrl Pts',(-26.6641750377894,5.90344836336939,
21.9398863429849));
#215840=CARTESIAN_POINT('Ctrl Pts',(-26.6645112258117,5.90346397494955,
21.9389202640209));
#215841=CARTESIAN_POINT('Ctrl Pts',(-26.6658300341962,5.90352521652022,
21.9362226961));
#215842=CARTESIAN_POINT('Ctrl Pts',(-26.6670698477105,5.90358278980347,
21.9347082766009));
#215843=CARTESIAN_POINT('Ctrl Pts',(-26.6708638295425,5.90375897112921,
21.9313699213616));
#215844=CARTESIAN_POINT('Ctrl Pts',(-26.6738171607847,5.90389611512066,
21.9298032176454));
#215845=CARTESIAN_POINT('Ctrl Pts',(-26.6858389077264,5.90445436959243,
21.9251887993917));
#215846=CARTESIAN_POINT('Ctrl Pts',(-26.698492267737,5.90504195431464,21.9235628857962));
#215847=CARTESIAN_POINT('Ctrl Pts',(-26.7486119048595,5.90736936245051,
21.9209517045314));
#215848=CARTESIAN_POINT('Ctrl Pts',(-26.7987878508445,5.90969938540603,
21.923264953044));
#215849=CARTESIAN_POINT('Ctrl Pts',(-26.8598794068104,5.91253629709505,
21.9202953867108));
#215850=CARTESIAN_POINT('',(-27.0257817141362,5.92024005385056,21.9202946922679));
#215851=CARTESIAN_POINT('',(-27.3764080184203,5.93652231223928,21.9202953488963));
#215852=CARTESIAN_POINT('',(-26.6691813159633,5.90368058271025,22.3869412709846));
#215853=CARTESIAN_POINT('Ctrl Pts',(-26.4379081349857,5.8929411525725,22.6895850149615));
#215854=CARTESIAN_POINT('Ctrl Pts',(-26.4265296699179,5.89241277036113,
22.692360168636));
#215855=CARTESIAN_POINT('Ctrl Pts',(-26.4117560183174,5.89172867080832,
22.698088022384));
#215856=CARTESIAN_POINT('Ctrl Pts',(-26.3936177250223,5.8908835900376,22.7067358113772));
#215857=CARTESIAN_POINT('Ctrl Pts',(-26.3825039259579,5.89036578730246,
22.7120345342316));
#215858=CARTESIAN_POINT('Ctrl Pts',(-26.3701269816028,5.88978650366373,
22.7184295055636));
#215859=CARTESIAN_POINT('Ctrl Pts',(-26.3564943372252,5.88913490026615,
22.7259131091693));
#215860=CARTESIAN_POINT('Origin',(-27.4904672328429,2.40354849801264,21.4002959437846));
#215861=CARTESIAN_POINT('',(-27.9903344670386,2.41507332142135,21.4002959441942));
#215862=CARTESIAN_POINT('Origin',(-27.490467738106,2.40354873180152,21.4002959445739));
#215863=CARTESIAN_POINT('',(-27.9903343757028,2.41507381747127,21.0502959485358));
#215864=CARTESIAN_POINT('Origin',(4.25109982419961,1.67182397744909,20.7002959499818));
#215865=CARTESIAN_POINT('',(-13.6671826353687,-25.1423076975126,21.4002959508481));
#215866=CARTESIAN_POINT('Origin',(4.25109982392719,1.6718239699739,21.4002959471519));
#215867=CARTESIAN_POINT('',(-13.6671826092118,-25.1423076518964,21.0502959427989));
#215868=CARTESIAN_POINT('Origin',(5.73189156556523,-37.8644176054516,14.2003139321911));
#215869=CARTESIAN_POINT('',(5.23478724048864,-37.9181511531425,11.2003124726154));
#215870=CARTESIAN_POINT('',(5.73219949708829,-38.3644175271391,8.20031194353014));
#215871=CARTESIAN_POINT('Origin',(24.3420415400715,-35.5533608869354,20.720295943234));
#215872=CARTESIAN_POINT('',(26.0082458614037,-34.4471225968613,11.700311944298));
#215873=CARTESIAN_POINT('',(25.1200935382061,-33.7109077105794,11.7003119443028));
#215874=CARTESIAN_POINT('Origin',(24.3420415398878,-35.5533608905068,11.7003119447557));
#215875=CARTESIAN_POINT('',(26.0082458613704,-34.4471225983111,16.2103039438112));
#215876=CARTESIAN_POINT('',(25.1200487099674,-33.7108889102973,20.7102959430021));
#215877=CARTESIAN_POINT('Origin',(5.65352633924867,-37.1394387524956,14.2003119911956));
#215878=CARTESIAN_POINT('',(5.15688948969569,-37.1974962219795,14.2003126838948));
#215879=CARTESIAN_POINT('Ctrl Pts',(5.66703485881426,-37.2644070731041,
14.7003119442192));
#215880=CARTESIAN_POINT('Ctrl Pts',(5.64373629991802,-37.2615758752927,
14.7003119581385));
#215881=CARTESIAN_POINT('Ctrl Pts',(5.62092473232925,-37.258871895254,14.6987429021821));
#215882=CARTESIAN_POINT('Ctrl Pts',(5.59878800331319,-37.2562748295806,
14.6958056704771));
#215883=CARTESIAN_POINT('Ctrl Pts',(5.57622265021263,-37.2536274780272,
14.6928115664019));
#215884=CARTESIAN_POINT('Ctrl Pts',(5.55435846000255,-37.2510912278894,
14.6883964859918));
#215885=CARTESIAN_POINT('Ctrl Pts',(5.53334109439936,-37.2486503358202,
14.6827845049291));
#215886=CARTESIAN_POINT('Ctrl Pts',(5.51171011242447,-37.2461381802366,
14.6770086782389));
#215887=CARTESIAN_POINT('Ctrl Pts',(5.49097600840061,-37.2437270446012,
14.6699657135483));
#215888=CARTESIAN_POINT('Ctrl Pts',(5.47124288735932,-37.2414056777096,
14.6619011412727));
#215889=CARTESIAN_POINT('Ctrl Pts',(5.46594550414883,-37.240782503607,14.6597361958652));
#215890=CARTESIAN_POINT('Ctrl Pts',(5.46071996753134,-37.2401658301787,
14.6574976029428));
#215891=CARTESIAN_POINT('Ctrl Pts',(5.45556767041501,-37.2395555068965,
14.6551900356677));
#215892=CARTESIAN_POINT('Ctrl Pts',(5.43558786184066,-37.2371887679309,
14.6462416479123));
#215893=CARTESIAN_POINT('Ctrl Pts',(5.41671346080982,-37.2349170820771,
14.6362572912653));
#215894=CARTESIAN_POINT('Ctrl Pts',(5.39899207040746,-37.2327353037696,
14.6255007228644));
#215895=CARTESIAN_POINT('Ctrl Pts',(5.38953367024714,-37.2315708278552,
14.6197596423973));
#215896=CARTESIAN_POINT('Ctrl Pts',(5.38040283407455,-37.2304320595792,
14.6137983243643));
#215897=CARTESIAN_POINT('Ctrl Pts',(5.37160123196532,-37.2293188184178,
14.6076546781917));
#215898=CARTESIAN_POINT('Ctrl Pts',(5.35895502870206,-37.2277193057571,
14.5988274445457));
#215899=CARTESIAN_POINT('Ctrl Pts',(5.34698901074523,-37.2261724365304,
14.58962420514));
#215900=CARTESIAN_POINT('Ctrl Pts',(5.33569612535584,-37.2246789730883,
14.58015062637));
#215901=CARTESIAN_POINT('Ctrl Pts',(5.33004968266111,-37.2239322413673,
14.575413836985));
#215902=CARTESIAN_POINT('Ctrl Pts',(5.32457131366372,-37.2231988837327,
14.5706093313117));
#215903=CARTESIAN_POINT('Ctrl Pts',(5.31925898030787,-37.2224791204836,
14.5657494902317));
#215904=CARTESIAN_POINT('Ctrl Pts',(5.31660281362995,-37.2221192388591,
14.5633195696916));
#215905=CARTESIAN_POINT('Ctrl Pts',(5.31428498939957,-37.2218017878465,
14.5611531945184));
#215906=CARTESIAN_POINT('Ctrl Pts',(5.31185563319633,-37.2214687192574,
14.5588402074129));
#215907=CARTESIAN_POINT('Ctrl Pts',(5.30942627699309,-37.2211356506684,
14.5565272203073));
#215908=CARTESIAN_POINT('Ctrl Pts',(5.30688465228743,-37.2207870441165,
14.5540681137657));
#215909=CARTESIAN_POINT('Ctrl Pts',(5.30381735893898,-37.2203609087954,
14.5510157621782));
#215910=CARTESIAN_POINT('Ctrl Pts',(5.28570869664586,-37.2178450944454,
14.5329953129357));
#215911=CARTESIAN_POINT('Ctrl Pts',(5.26918200580033,-37.215543946094,14.5138111681749));
#215912=CARTESIAN_POINT('Ctrl Pts',(5.25433148875473,-37.2134472811172,
14.4937526161386));
#215913=CARTESIAN_POINT('Ctrl Pts',(5.23926283430973,-37.2113198184891,
14.473399426524));
#215914=CARTESIAN_POINT('Ctrl Pts',(5.22591979102298,-37.2094029086164,
14.4521465532938));
#215915=CARTESIAN_POINT('Ctrl Pts',(5.21434767432983,-37.2076916532134,
14.4302912199299));
#215916=CARTESIAN_POINT('Ctrl Pts',(5.20251229084135,-37.2059414665814,
14.4079386755779));
#215917=CARTESIAN_POINT('Ctrl Pts',(5.19252911841,-37.2044064208363,14.3849565376509));
#215918=CARTESIAN_POINT('Ctrl Pts',(5.18439427866399,-37.2030869352036,
14.3616483987692));
#215919=CARTESIAN_POINT('Ctrl Pts',(5.17615242306426,-37.2017500914071,
14.3380336354844));
#215920=CARTESIAN_POINT('Ctrl Pts',(5.16980746262201,-37.2006345584583,
14.3140847415994));
#215921=CARTESIAN_POINT('Ctrl Pts',(5.16530692210053,-37.1997460085686,
14.2900944826386));
#215922=CARTESIAN_POINT('Ctrl Pts',(5.16071877111373,-37.1988401615857,
14.2656372136063));
#215923=CARTESIAN_POINT('Ctrl Pts',(5.15804711880198,-37.1981702673108,
14.2411374107722));
#215924=CARTESIAN_POINT('Ctrl Pts',(5.1571925450752,-37.1977470723704,14.2168741330697));
#215925=CARTESIAN_POINT('Ctrl Pts',(5.15699764465971,-37.1976505553969,
14.2113404701952));
#215926=CARTESIAN_POINT('Ctrl Pts',(5.15689709790326,-37.1975668878523,
14.2058189689675));
#215927=CARTESIAN_POINT('Ctrl Pts',(5.15688945225259,-37.1974962267475,
14.2003126838856));
#215928=CARTESIAN_POINT('',(5.11805006343366,-36.8381823508247,14.2003128455324));
#215929=CARTESIAN_POINT('Origin',(14.6797428606108,-36.8969687899275,8.20031194427017));
#215930=CARTESIAN_POINT('',(14.7863166083317,-37.3854788138541,11.2003119599822));
#215931=CARTESIAN_POINT('',(15.1768471811735,-36.8432352500298,11.2003119115159));
#215932=CARTESIAN_POINT('Origin',(14.6797428511307,-36.896968798217,14.2003119568524));
#215933=CARTESIAN_POINT('',(15.0989411227833,-36.1225209125567,14.2003118999842));
#215934=CARTESIAN_POINT('',(15.0601077270598,-35.7632453826747,14.2003119158061));
#215935=CARTESIAN_POINT('Ctrl Pts',(15.0989393326293,-36.1225211007346,
14.2003118995774));
#215936=CARTESIAN_POINT('Ctrl Pts',(15.0989696674375,-36.1228659376823,
14.2263370972158));
#215937=CARTESIAN_POINT('Ctrl Pts',(15.0970343740371,-36.1239289623073,
14.2527154287287));
#215938=CARTESIAN_POINT('Ctrl Pts',(15.0930009473732,-36.1257371450837,
14.2791021865704));
#215939=CARTESIAN_POINT('Ctrl Pts',(15.090456409531,-36.1268778598863,14.295748603986));
#215940=CARTESIAN_POINT('Ctrl Pts',(15.0870768961285,-36.128315100089,14.3123973816141));
#215941=CARTESIAN_POINT('Ctrl Pts',(15.0828296038242,-36.130055230003,14.3289512698394));
#215942=CARTESIAN_POINT('Ctrl Pts',(15.0780251115629,-36.1320236466098,
14.3476768536174));
#215943=CARTESIAN_POINT('Ctrl Pts',(15.0721098234232,-36.1343798609085,
14.3662812261966));
#215944=CARTESIAN_POINT('Ctrl Pts',(15.0650815957797,-36.1371086444066,
14.3846214924106));
#215945=CARTESIAN_POINT('Ctrl Pts',(15.0558049875259,-36.1407103853869,
14.4088289417943));
#215946=CARTESIAN_POINT('Ctrl Pts',(15.0445910601993,-36.1449774003284,
14.4325781834049));
#215947=CARTESIAN_POINT('Ctrl Pts',(15.031447493193,-36.1499096972668,14.4555111776625));
#215948=CARTESIAN_POINT('Ctrl Pts',(15.0282335304302,-36.1511157791993,
14.461118923988));
#215949=CARTESIAN_POINT('Ctrl Pts',(15.0249042475955,-36.1523616042482,
14.4666776312996));
#215950=CARTESIAN_POINT('Ctrl Pts',(15.0214598798844,-36.1536470993473,
14.4721816053208));
#215951=CARTESIAN_POINT('Ctrl Pts',(15.0171805610291,-36.1552442120476,
14.4790198008282));
#215952=CARTESIAN_POINT('Ctrl Pts',(15.01272356995,-36.156902399087,14.4857735191854));
#215953=CARTESIAN_POINT('Ctrl Pts',(15.0080898647175,-36.1586220346506,
14.4924310306229));
#215954=CARTESIAN_POINT('Ctrl Pts',(15.0032326098364,-36.1604246327478,
14.499409728728));
#215955=CARTESIAN_POINT('Ctrl Pts',(14.9981811645942,-36.1622947573203,
14.5062827058979));
#215956=CARTESIAN_POINT('Ctrl Pts',(14.9929400792766,-36.1642313958771,
14.5130387157088));
#215957=CARTESIAN_POINT('Ctrl Pts',(14.9878196014636,-36.1661234686371,
14.519639256674));
#215958=CARTESIAN_POINT('Ctrl Pts',(14.9825180833766,-36.1680792746293,
14.5261282213597));
#215959=CARTESIAN_POINT('Ctrl Pts',(14.9770401581398,-36.1700983107716,
14.5324948423289));
#215960=CARTESIAN_POINT('Ctrl Pts',(14.9743011955213,-36.1711078288427,
14.5356781528135));
#215961=CARTESIAN_POINT('Ctrl Pts',(14.9712652219951,-36.1722265805381,
14.5391172322467));
#215962=CARTESIAN_POINT('Ctrl Pts',(14.9683067990667,-36.1733161845204,
14.542376012356));
#215963=CARTESIAN_POINT('Ctrl Pts',(14.9653483761384,-36.1744057885027,
14.5456347924652));
#215964=CARTESIAN_POINT('Ctrl Pts',(14.9624682834948,-36.1754659562458,
14.548713698296));
#215965=CARTESIAN_POINT('Ctrl Pts',(14.9600817101163,-36.1763446164043,
14.5512170649725));
#215966=CARTESIAN_POINT('Ctrl Pts',(14.9472092879578,-36.1810838314632,
14.5647194332495));
#215967=CARTESIAN_POINT('Ctrl Pts',(14.9332068184559,-36.1861613021087,
14.5778706072781));
#215968=CARTESIAN_POINT('Ctrl Pts',(14.9180425711037,-36.1915928381937,
14.590432130371));
#215969=CARTESIAN_POINT('Ctrl Pts',(14.9065547281454,-36.1957075583059,
14.5999482508388));
#215970=CARTESIAN_POINT('Ctrl Pts',(14.8944005847419,-36.2000252446123,
14.6091252204436));
#215971=CARTESIAN_POINT('Ctrl Pts',(14.8815770592516,-36.2045473257017,
14.6178433368111));
#215972=CARTESIAN_POINT('Ctrl Pts',(14.865113287491,-36.210353101266,14.6290362866879));
#215973=CARTESIAN_POINT('Ctrl Pts',(14.8475442335494,-36.2164964963447,
14.6394731424716));
#215974=CARTESIAN_POINT('Ctrl Pts',(14.828922527268,-36.2229616683545,14.6489170968167));
#215975=CARTESIAN_POINT('Ctrl Pts',(14.8243990759148,-36.2245321415772,
14.6512111544834));
#215976=CARTESIAN_POINT('Ctrl Pts',(14.8198136989199,-36.2261215217754,
14.6534464986527));
#215977=CARTESIAN_POINT('Ctrl Pts',(14.8151675219688,-36.2277294237143,
14.655619489934));
#215978=CARTESIAN_POINT('Ctrl Pts',(14.7967406806724,-36.234106398625,14.6642376217659));
#215979=CARTESIAN_POINT('Ctrl Pts',(14.7773489323439,-36.2407789755999,
14.6718794263015));
#215980=CARTESIAN_POINT('Ctrl Pts',(14.7570927323495,-36.2477455028876,
14.6782994680875));
#215981=CARTESIAN_POINT('Ctrl Pts',(14.7450776648766,-36.2518777337817,
14.6821075483424));
#215982=CARTESIAN_POINT('Ctrl Pts',(14.7327592255457,-36.2561130635412,
14.6854853168569));
#215983=CARTESIAN_POINT('Ctrl Pts',(14.7201654519533,-36.2604481274953,
14.688377445997));
#215984=CARTESIAN_POINT('Ctrl Pts',(14.6991347130897,-36.2676873872222,
14.6932071034671));
#215985=CARTESIAN_POINT('Ctrl Pts',(14.6773335055563,-36.2752056484979,
14.6966824522343));
#215986=CARTESIAN_POINT('Ctrl Pts',(14.6549394105504,-36.2829824591136,
14.6985963990917));
#215987=CARTESIAN_POINT('Ctrl Pts',(14.6417778097505,-36.2875530960066,
14.6997212761847));
#215988=CARTESIAN_POINT('Ctrl Pts',(14.6284122914538,-36.2922127250505,
14.700306655068));
#215989=CARTESIAN_POINT('Ctrl Pts',(14.6148867104707,-36.296954290087,14.7003090620976));
#215990=CARTESIAN_POINT('Origin',(5.7062329558962,4.23557607148965,14.2003125141502));
#215991=CARTESIAN_POINT('',(12.7631758660767,-37.7758472699512,11.4502607645549));
#215992=CARTESIAN_POINT('',(7.79214817155356,-38.313326257319,11.4502601724865));
#215993=CARTESIAN_POINT('Origin',(5.70623295589293,4.23557607102524,8.20031197026182));
#215994=CARTESIAN_POINT('Origin',(5.73189156332162,-37.8644176224714,8.20031194419862));
#215995=CARTESIAN_POINT('',(5.00131288739269,-35.7582135564365,8.20031194434392));
#215996=CARTESIAN_POINT('',(5.1180500634446,-36.838182350775,8.2003119441184));
#215997=CARTESIAN_POINT('',(5.50484209496098,-35.7639184608385,7.70031194409533));
#215998=CARTESIAN_POINT('Ctrl Pts',(5.50484209515884,-35.7639184610401,
7.70031194402826));
#215999=CARTESIAN_POINT('Ctrl Pts',(5.44160396801935,-35.7636000674952,
7.70031194405653));
#216000=CARTESIAN_POINT('Ctrl Pts',(5.37412623911727,-35.7630949519569,
7.7128774154378));
#216001=CARTESIAN_POINT('Ctrl Pts',(5.24991670221674,-35.7618707718811,
7.76403930907975));
#216002=CARTESIAN_POINT('Ctrl Pts',(5.19318546196608,-35.7611601984999,
7.80263731248617));
#216003=CARTESIAN_POINT('Ctrl Pts',(5.10389001796128,-35.7599147110662,
7.89152849424099));
#216004=CARTESIAN_POINT('Ctrl Pts',(5.06524406765465,-35.7592975029704,
7.94762682514467));
#216005=CARTESIAN_POINT('Ctrl Pts',(5.01395350497411,-35.7584425831831,
8.07063542573076));
#216006=CARTESIAN_POINT('Ctrl Pts',(5.0013128876585,-35.7582135566554,8.13754742139253));
#216007=CARTESIAN_POINT('Ctrl Pts',(5.00131288765978,-35.7582135566306,
8.20031194408103));
#216008=CARTESIAN_POINT('',(5.50484209496098,-35.7639184608388,7.70031194418081));
#216009=CARTESIAN_POINT('Origin',(5.70623295588327,4.23557607110695,8.20031197002216));
#216010=CARTESIAN_POINT('Origin',(5.70623248726115,4.23557866032482,7.70031197015001));
#216011=CARTESIAN_POINT('Origin',(14.444863049485,-34.7240291889619,8.20031196933527));
#216012=CARTESIAN_POINT('',(14.4526919842146,-34.7964566145609,7.70031194413299));
#216013=CARTESIAN_POINT('',(14.6797428602747,-36.8969687982886,7.70031194419694));
#216014=CARTESIAN_POINT('',(14.94336827109,-34.6832555177647,8.20031194651179));
#216015=CARTESIAN_POINT('Ctrl Pts',(14.9433682690463,-34.6832555184103,
8.20031196930443));
#216016=CARTESIAN_POINT('Ctrl Pts',(14.943368266234,-34.6832555191024,8.137430624706));
#216017=CARTESIAN_POINT('Ctrl Pts',(14.931023200847,-34.6861919822894,8.07040227468065));
#216018=CARTESIAN_POINT('Ctrl Pts',(14.8809297980017,-34.6980305088709,
7.94721639156293));
#216019=CARTESIAN_POINT('Ctrl Pts',(14.843183504996,-34.7069231740633,7.89105712530215));
#216020=CARTESIAN_POINT('Ctrl Pts',(14.7560969231625,-34.727253526919,7.8022900491036));
#216021=CARTESIAN_POINT('Ctrl Pts',(14.7008883446361,-34.7400591628016,
7.76381969186147));
#216022=CARTESIAN_POINT('Ctrl Pts',(14.5799840169872,-34.7677636520018,
7.71283143241206));
#216023=CARTESIAN_POINT('Ctrl Pts',(14.5142870210456,-34.7826541443706,
7.70031194412397));
#216024=CARTESIAN_POINT('Ctrl Pts',(14.4526919551818,-34.7964566209775,
7.70031194412816));
#216025=CARTESIAN_POINT('',(15.0601077271869,-35.7632453826005,8.20031194653211));
#216026=CARTESIAN_POINT('Origin',(5.70623295593428,4.23557607081207,9.70031197021584));
#216027=CARTESIAN_POINT('',(12.6339517184405,-36.5806809595367,7.70031194434075));
#216028=CARTESIAN_POINT('',(12.6339517184851,-36.5806809600605,11.4502607644729));
#216029=CARTESIAN_POINT('',(7.66292402739388,-37.1181599787988,7.70031194422231));
#216030=CARTESIAN_POINT('Origin',(5.70623295590202,4.23557607198944,7.7003119701407));
#216031=CARTESIAN_POINT('',(7.66292402736013,-37.1181599788295,11.450260172469));
#216032=CARTESIAN_POINT('Origin',(41.281976093556,28.3376561716757,8.20031194400343));
#216033=CARTESIAN_POINT('',(41.6033114881809,27.9545849588233,11.2003118813595));
#216034=CARTESIAN_POINT('',(41.7137668001629,28.5897608987052,11.2003119492196));
#216035=CARTESIAN_POINT('Origin',(35.3791411311541,35.8444309880299,14.7003119438542));
#216036=CARTESIAN_POINT('',(35.5560385942375,35.2816741167332,14.7003144018871));
#216037=CARTESIAN_POINT('',(35.7859254172369,35.4745127312593,14.70031194401));
#216038=CARTESIAN_POINT('',(36.8514072539273,33.7325330924473,14.7003119629469));
#216039=CARTESIAN_POINT('Origin',(-0.000454764875215119,4.23370925715346,
14.7003119720689));
#216040=CARTESIAN_POINT('',(37.3112078124283,34.1182321021616,14.7003119442236));
#216041=CARTESIAN_POINT('Origin',(39.5957869898687,30.2226991375694,14.7003119440663));
#216042=CARTESIAN_POINT('',(39.7726834505379,29.656814388933,14.7003119624404));
#216043=CARTESIAN_POINT('',(40.815518847789,27.9463726625387,14.7003118702835));
#216044=CARTESIAN_POINT('Origin',(0.00396772479653862,4.23719092342324,
14.7003119669186));
#216045=CARTESIAN_POINT('',(40.9780658999164,28.082724216324,14.7003119441058));
#216046=CARTESIAN_POINT('',(39.6179238030693,29.5269958361708,14.7003119379477));
#216047=CARTESIAN_POINT('Origin',(40.6704683822854,27.8246991121132,14.2003119572934));
#216048=CARTESIAN_POINT('',(40.9954915635628,27.4447217293552,14.2003117840991));
#216049=CARTESIAN_POINT('Ctrl Pts',(40.815518999225,27.9463724820104,14.7003119440908));
#216050=CARTESIAN_POINT('Ctrl Pts',(40.8232935388401,27.9259748699267,14.7003119168634));
#216051=CARTESIAN_POINT('Ctrl Pts',(40.8310830145284,27.905560336544,14.6990315078138));
#216052=CARTESIAN_POINT('Ctrl Pts',(40.8387455419766,27.8853009787545,14.6964883170211));
#216053=CARTESIAN_POINT('Ctrl Pts',(40.8393772128896,27.8836308709319,14.6962786656155));
#216054=CARTESIAN_POINT('Ctrl Pts',(40.8400080230332,27.8819618153323,14.6960604618362));
#216055=CARTESIAN_POINT('Ctrl Pts',(40.8406378942753,27.8802939067532,14.6958337312077));
#216056=CARTESIAN_POINT('Ctrl Pts',(40.8471831335367,27.8629620141582,14.6934776842699));
#216057=CARTESIAN_POINT('Ctrl Pts',(40.8536697310329,27.845703024563,14.6901897696702));
#216058=CARTESIAN_POINT('Ctrl Pts',(40.8600132120637,27.8286212324894,14.685991033893));
#216059=CARTESIAN_POINT('Ctrl Pts',(40.8646834419646,27.8160451885609,14.6828998192623));
#216060=CARTESIAN_POINT('Ctrl Pts',(40.8692709173139,27.8035713675356,14.6793181969904));
#216061=CARTESIAN_POINT('Ctrl Pts',(40.8737587571435,27.7912177540778,14.6752542809523));
#216062=CARTESIAN_POINT('Ctrl Pts',(40.8766379102823,27.7832923498045,14.6726470941851));
#216063=CARTESIAN_POINT('Ctrl Pts',(40.8794765280025,27.7754158572031,14.6698410780267));
#216064=CARTESIAN_POINT('Ctrl Pts',(40.8822773334575,27.7676032797834,14.6668394068114));
#216065=CARTESIAN_POINT('Ctrl Pts',(40.8835127423357,27.764157225546,14.6655153979402));
#216066=CARTESIAN_POINT('Ctrl Pts',(40.8847407799211,27.7607236239951,14.6641533631023));
#216067=CARTESIAN_POINT('Ctrl Pts',(40.8859664657026,27.7573039113778,14.6627523147749));
#216068=CARTESIAN_POINT('Ctrl Pts',(40.8931825371763,27.7371707817953,14.6545038182835));
#216069=CARTESIAN_POINT('Ctrl Pts',(40.9003165862226,27.7175196624231,14.6448979222267));
#216070=CARTESIAN_POINT('Ctrl Pts',(40.907190553798,27.6985026828581,14.6340044273276));
#216071=CARTESIAN_POINT('Ctrl Pts',(40.9112786602269,27.6871928482444,14.6275258156609));
#216072=CARTESIAN_POINT('Ctrl Pts',(40.9152749053947,27.6761071529484,14.6205927665636));
#216073=CARTESIAN_POINT('Ctrl Pts',(40.9191437504468,27.6652753134372,14.6132281988029));
#216074=CARTESIAN_POINT('Ctrl Pts',(40.9281058933001,27.640183459988,14.5961682474643));
#216075=CARTESIAN_POINT('Ctrl Pts',(40.9363840085576,27.6164542849123,14.5767963225039));
#216076=CARTESIAN_POINT('Ctrl Pts',(40.944043378086,27.5945886982398,14.555296884791));
#216077=CARTESIAN_POINT('Ctrl Pts',(40.9506174683126,27.5758213128684,14.5368437676226));
#216078=CARTESIAN_POINT('Ctrl Pts',(40.9567411443936,27.5584203664319,14.516809586953));
#216079=CARTESIAN_POINT('Ctrl Pts',(40.9622660855582,27.5426118542693,14.4953840935546));
#216080=CARTESIAN_POINT('Ctrl Pts',(40.9663317660628,27.5309787241072,14.4796175526603));
#216081=CARTESIAN_POINT('Ctrl Pts',(40.9700733692028,27.5202077470111,14.4630985860651));
#216082=CARTESIAN_POINT('Ctrl Pts',(40.9734363520235,27.5103835420984,14.4459194554249));
#216083=CARTESIAN_POINT('Ctrl Pts',(40.9771754776194,27.4994605198861,14.4268188740306));
#216084=CARTESIAN_POINT('Ctrl Pts',(40.980429657569,27.4897280415261,14.4069427382658));
#216085=CARTESIAN_POINT('Ctrl Pts',(40.9832352991563,27.481376044586,14.3865010167178));
#216086=CARTESIAN_POINT('Ctrl Pts',(40.9860206953358,27.4730843153529,14.366206801891));
#216087=CARTESIAN_POINT('Ctrl Pts',(40.9883638227452,27.4661534313838,14.3453558805675));
#216088=CARTESIAN_POINT('Ctrl Pts',(40.9903300789754,27.4607337552965,14.3241748537821));
#216089=CARTESIAN_POINT('Ctrl Pts',(40.9920426674728,27.4560132744235,14.3057264022141));
#216090=CARTESIAN_POINT('Ctrl Pts',(40.9934928976173,27.4524111619853,14.2868798028609));
#216091=CARTESIAN_POINT('Ctrl Pts',(40.9944528975128,27.4498281649082,14.2678329096982));
#216092=CARTESIAN_POINT('Ctrl Pts',(40.9954116918171,27.4472484116212,14.2488099360845));
#216093=CARTESIAN_POINT('Ctrl Pts',(40.9958813690096,27.4456853555693,14.2295879806374));
#216094=CARTESIAN_POINT('Ctrl Pts',(40.9956675659207,27.4450011927817,14.2103750392613));
#216095=CARTESIAN_POINT('Ctrl Pts',(40.9956302303963,27.4448817203426,14.2070199649869));
#216096=CARTESIAN_POINT('Ctrl Pts',(40.9955721351442,27.4447889507488,14.203665174727));
#216097=CARTESIAN_POINT('Ctrl Pts',(40.9954923499395,27.444722025285,14.2003117811458));
#216098=CARTESIAN_POINT('',(40.7511770254195,27.2397806507858,14.2003117900031));
#216099=CARTESIAN_POINT('Origin',(27.8150389521278,-37.1684951685967,11.5199122644194));
#216100=CARTESIAN_POINT('',(27.7171464043493,-37.0210504482654,11.7003119446946));
#216101=CARTESIAN_POINT('',(26.0082458603077,-34.4471225967831,11.7003119442981));
#216102=CARTESIAN_POINT('',(27.7171464126345,-37.021050465012,20.7202959436064));
#216103=CARTESIAN_POINT('',(27.7171464062882,-37.0210504516825,16.2103039437832));
#216104=CARTESIAN_POINT('',(26.8626961474892,-35.7340865475976,20.7202959437181));
#216105=CARTESIAN_POINT('Origin',(31.5494163922483,-34.4767024583311,20.720295945198));
#216106=CARTESIAN_POINT('',(35.3816863486738,-31.9323544087453,11.7003119449482));
#216107=CARTESIAN_POINT('Origin',(31.5494163920612,-34.4767024526649,11.7003119450163));
#216108=CARTESIAN_POINT('',(35.3816863579537,-31.9323544215663,20.7202959455478));
#216109=CARTESIAN_POINT('',(35.3816863504102,-31.9323544093746,16.2103039450886));
#216110=CARTESIAN_POINT('Origin',(31.5494163921166,-34.4767024533962,20.7202959451959));
#216111=CARTESIAN_POINT('Origin',(33.5487476655533,-29.1716016229833,20.9006956251619));
#216112=CARTESIAN_POINT('',(35.3816863483354,-31.9323544068513,11.700311944974));
#216113=CARTESIAN_POINT('',(34.5141632874157,-30.6257003835731,20.7202959444321));
#216114=CARTESIAN_POINT('Origin',(5.70623295517656,4.23557607483531,19.7003119290024));
#216115=CARTESIAN_POINT('Origin',(5.70623295594984,4.23557607144531,11.7003119306755));
#216116=CARTESIAN_POINT('Origin',(23.1766328740919,-38.3177465442219,19.7003119471085));
#216117=CARTESIAN_POINT('',(27.521897566602,-32.8296981912578,11.7003119447067));
#216118=CARTESIAN_POINT('',(27.5218975656654,-32.8296981876548,15.7003119442719));
#216119=CARTESIAN_POINT('Origin',(23.1766328739222,-38.317746547404,11.7003119466879));
#216120=CARTESIAN_POINT('Origin',(5.70623295517656,4.23557607483545,19.7003119295175));
#216121=CARTESIAN_POINT('Origin',(5.70623295558555,4.23557607197694,11.7003119293381));
#216122=CARTESIAN_POINT('Origin',(38.3128453882774,-28.2114417363863,19.7003119443131));
#216123=CARTESIAN_POINT('Origin',(38.312845388915,-28.2114417395528,11.7003119444571));
#216124=CARTESIAN_POINT('Origin',(38.3128453898075,-28.2114417438422,11.7003119448635));
#216125=CARTESIAN_POINT('',(34.7686483202682,-24.6845922822666,11.700311945451));
#216126=CARTESIAN_POINT('Origin',(38.3128453898081,-28.2114417438427,11.7003119578896));
#216127=CARTESIAN_POINT('',(34.7686484125281,-24.6845921851047,20.700295949196));
#216128=CARTESIAN_POINT('',(34.7686483227683,-24.6845922796348,16.2003039568017));
#216129=CARTESIAN_POINT('Origin',(38.3128453890221,-28.2114417397415,20.7002959461985));
#216130=CARTESIAN_POINT('Origin',(32.9579763055877,41.1063749368665,20.7002959444792));
#216131=CARTESIAN_POINT('',(31.1961982446995,42.0530206252506,11.7003119442113));
#216132=CARTESIAN_POINT('',(30.9676156193563,40.9102574837392,11.7003119440171));
#216133=CARTESIAN_POINT('Origin',(32.9579763054029,41.1063749332789,11.7003119466098));
#216134=CARTESIAN_POINT('',(31.1961982458094,42.0530206262696,16.2003039448044));
#216135=CARTESIAN_POINT('Ctrl Pts',(30.967657817945,40.9098280251725,20.7002959436295));
#216136=CARTESIAN_POINT('Ctrl Pts',(30.9676533056188,40.9098807943779,17.700301277002));
#216137=CARTESIAN_POINT('Ctrl Pts',(30.9676443914254,40.9099712459648,14.7003066105239));
#216138=CARTESIAN_POINT('Ctrl Pts',(30.9676158113826,40.9102575027138,11.7003119440251));
#216139=CARTESIAN_POINT('Origin',(36.0158125091049,35.6673511595399,8.20031194418682));
#216140=CARTESIAN_POINT('',(36.3925178201897,35.9961263352231,11.2003119458642));
#216141=CARTESIAN_POINT('',(35.6944771149661,36.0504224009489,11.2710279719229));
#216142=CARTESIAN_POINT('Origin',(36.0158125861518,35.6673510823833,14.2003119766905));
#216143=CARTESIAN_POINT('',(35.2346945304758,35.6647557099969,14.200312001601));
#216144=CARTESIAN_POINT('',(34.8848935844295,35.371311508531,14.200311975458));
#216145=CARTESIAN_POINT('Origin',(35.5560290332249,35.2816859271724,14.2003053085222));
#216146=CARTESIAN_POINT('Origin',(0.00278467159006368,4.23644579452812,
14.2003119297252));
#216147=CARTESIAN_POINT('',(37.6943796187807,34.4396518688613,14.2003160730357));
#216148=CARTESIAN_POINT('',(40.6223647220403,30.3695608633188,11.4503119609109));
#216149=CARTESIAN_POINT('Origin',(0.00278467157556861,4.23644579354885,
8.20031195925246));
#216150=CARTESIAN_POINT('Origin',(41.2819760956503,28.3376561862582,8.20031194417133));
#216151=CARTESIAN_POINT('',(39.8990425631916,26.524976343464,8.20031194226218));
#216152=CARTESIAN_POINT('',(40.7511770253922,27.2397806504722,8.2003119428984));
#216153=CARTESIAN_POINT('',(39.6485812131359,26.9674995395475,7.70031194398143));
#216154=CARTESIAN_POINT('Ctrl Pts',(39.6485812135217,26.9674995395398,7.70031194400607));
#216155=CARTESIAN_POINT('Ctrl Pts',(39.6802192065442,26.9123189285328,7.70031194394989));
#216156=CARTESIAN_POINT('Ctrl Pts',(39.7138809474852,26.8533143126655,7.71278269269629));
#216157=CARTESIAN_POINT('Ctrl Pts',(39.775712298282,26.7444029874899,7.76371010593707));
#216158=CARTESIAN_POINT('Ctrl Pts',(39.8038874065149,26.6945015145011,7.80217129263683));
#216159=CARTESIAN_POINT('Ctrl Pts',(39.8481867518736,26.615809961183,7.89093012743692));
#216160=CARTESIAN_POINT('Ctrl Pts',(39.8673417886171,26.5816410517984,7.9470038289341));
#216161=CARTESIAN_POINT('Ctrl Pts',(39.8927683661686,26.5362185751121,8.07018587840076));
#216162=CARTESIAN_POINT('Ctrl Pts',(39.8990425633728,26.5249763432566,8.13729785761247));
#216163=CARTESIAN_POINT('Ctrl Pts',(39.8990425633741,26.524976343217,8.20031194377303));
#216164=CARTESIAN_POINT('',(39.6485812131359,26.9674995395476,7.70031194408304));
#216165=CARTESIAN_POINT('Origin',(0.00278467150188533,4.23644579349286,
8.20031196083576));
#216166=CARTESIAN_POINT('Origin',(0.00278469304568318,4.23644580935118,
7.70030829693347));
#216167=CARTESIAN_POINT('Origin',(0.0027846716277935,4.23644579397802,9.70031195594622));
#216168=CARTESIAN_POINT('',(36.7747714389078,33.6682479196104,7.70031194393894));
#216169=CARTESIAN_POINT('',(39.6954234468075,29.5920056228252,7.70031194443803));
#216170=CARTESIAN_POINT('Origin',(0.002784671649394,4.23644579322769,7.7003119558664));
#216171=CARTESIAN_POINT('',(39.6954234466451,29.5920056227328,11.4503119609142));
#216172=CARTESIAN_POINT('',(36.7747714393152,33.6682479201093,11.4503076317017));
#216173=CARTESIAN_POINT('Origin',(-46.6345115513816,23.1000878786917,8.2003119448401));
#216174=CARTESIAN_POINT('',(-46.5050283820338,23.5830310428706,11.200311890255));
#216175=CARTESIAN_POINT('',(-47.0825102855743,23.322117455381,11.2003119334882));
#216176=CARTESIAN_POINT('Origin',(-47.6669653919424,23.2772280520817,14.7003119441558));
#216177=CARTESIAN_POINT('',(-46.903201817057,21.1289430258121,14.7003119336357));
#216178=CARTESIAN_POINT('',(-46.9032018170738,21.1289430257494,14.7003119441904));
#216179=CARTESIAN_POINT('',(-46.0432715116606,22.941569395165,14.7003119637174));
#216180=CARTESIAN_POINT('Origin',(0.00213771141012842,-0.0131828358804853,
14.7003119311491));
#216181=CARTESIAN_POINT('',(-46.2357277292683,22.9931688871505,14.7003119441355));
#216182=CARTESIAN_POINT('Origin',(-45.8321585068983,22.8849668697764,14.200311946408));
#216183=CARTESIAN_POINT('',(-45.7074608081812,23.3691928372127,14.2003117470418));
#216184=CARTESIAN_POINT('Ctrl Pts',(-46.0432714776139,22.9415696171446,
14.7003119441328));
#216185=CARTESIAN_POINT('Ctrl Pts',(-46.0273345699542,22.9618266408142,
14.7003119124657));
#216186=CARTESIAN_POINT('Ctrl Pts',(-46.0118491364849,22.9817859777588,
14.6986258103715));
#216187=CARTESIAN_POINT('Ctrl Pts',(-45.9968708842376,23.0012398677173,
14.6954368404019));
#216188=CARTESIAN_POINT('Ctrl Pts',(-45.9816334245974,23.0210304185903,
14.6921926834466));
#216189=CARTESIAN_POINT('Ctrl Pts',(-45.9669208654368,23.0402978276443,
14.6873938674496));
#216190=CARTESIAN_POINT('Ctrl Pts',(-45.9527786344078,23.0588726751633,
14.6812517297034));
#216191=CARTESIAN_POINT('Ctrl Pts',(-45.9382834514786,23.0779111007216,
14.6749563007837));
#216192=CARTESIAN_POINT('Ctrl Pts',(-45.9243874155865,23.0962219794829,
14.6672503243198));
#216193=CARTESIAN_POINT('Ctrl Pts',(-45.9111255712869,23.1136746195232,
14.6583702802695));
#216194=CARTESIAN_POINT('Ctrl Pts',(-45.9095612498987,23.115733272715,14.6573228209176));
#216195=CARTESIAN_POINT('Ctrl Pts',(-45.9080057371294,23.1177800418899,
14.6562590292009));
#216196=CARTESIAN_POINT('Ctrl Pts',(-45.9064590783261,23.1198147579396,
14.6551792946584));
#216197=CARTESIAN_POINT('Ctrl Pts',(-45.8929103105349,23.1376389187827,
14.6457207944634));
#216198=CARTESIAN_POINT('Ctrl Pts',(-45.8800421204303,23.154533887696,14.6350393793142));
#216199=CARTESIAN_POINT('Ctrl Pts',(-45.8678771180315,23.1704153343798,
14.6233942190163));
#216200=CARTESIAN_POINT('Ctrl Pts',(-45.862072729714,23.1779929805301,14.6178378672646));
#216201=CARTESIAN_POINT('Ctrl Pts',(-45.8564282265628,23.1853406451732,
14.6120620133333));
#216202=CARTESIAN_POINT('Ctrl Pts',(-45.8509450128131,23.1924530908269,
14.6060940121636));
#216203=CARTESIAN_POINT('Ctrl Pts',(-45.8424574681435,23.2034625467685,
14.596856058141));
#216204=CARTESIAN_POINT('Ctrl Pts',(-45.8343565333509,23.2139078335975,
14.5871579861181));
#216205=CARTESIAN_POINT('Ctrl Pts',(-45.8266445338182,23.2237802781578,
14.577097516195));
#216206=CARTESIAN_POINT('Ctrl Pts',(-45.8235664198231,23.2277206971943,
14.5730820500196));
#216207=CARTESIAN_POINT('Ctrl Pts',(-45.8206977430073,23.2313739578085,
14.5692132115143));
#216208=CARTESIAN_POINT('Ctrl Pts',(-45.8178597969988,23.2349825290858,
14.5652607624581));
#216209=CARTESIAN_POINT('Ctrl Pts',(-45.81508270669,23.2385137197048,14.561393068028));
#216210=CARTESIAN_POINT('Ctrl Pts',(-45.8123350125823,23.2420022318398,
14.5574450231428));
#216211=CARTESIAN_POINT('Ctrl Pts',(-45.8094577711707,23.2456435231493,
14.5531659618919));
#216212=CARTESIAN_POINT('Ctrl Pts',(-45.8079086087744,23.2476040647805,
14.5508620325956));
#216213=CARTESIAN_POINT('Ctrl Pts',(-45.8063220365612,23.2496083542747,
14.5484615764754));
#216214=CARTESIAN_POINT('Ctrl Pts',(-45.8046744619444,23.2516823637126,
14.5459211721336));
#216215=CARTESIAN_POINT('Ctrl Pts',(-45.7927531277745,23.2666892467566,
14.5275396015653));
#216216=CARTESIAN_POINT('Ctrl Pts',(-45.781900740759,23.2803566424801,14.5079871080198));
#216217=CARTESIAN_POINT('Ctrl Pts',(-45.7721431630423,23.2925880909189,
14.4875541982443));
#216218=CARTESIAN_POINT('Ctrl Pts',(-45.7617572433039,23.3056071869955,
14.4658055053709));
#216219=CARTESIAN_POINT('Ctrl Pts',(-45.7526117578638,23.3169991315773,
14.4430600971711));
#216220=CARTESIAN_POINT('Ctrl Pts',(-45.7447215153972,23.3267086916673,
14.4196643119956));
#216221=CARTESIAN_POINT('Ctrl Pts',(-45.7370422491208,23.3361586290643,
14.3968941037458));
#216222=CARTESIAN_POINT('Ctrl Pts',(-45.7305518274417,23.3440155768563,
14.3735083591306));
#216223=CARTESIAN_POINT('Ctrl Pts',(-45.7252498999854,23.3502808418976,
14.3498132544107));
#216224=CARTESIAN_POINT('Ctrl Pts',(-45.7197294789096,23.3568042999164,
14.3251416691113));
#216225=CARTESIAN_POINT('Ctrl Pts',(-45.7154974859656,23.3616023367163,
14.3001353704495));
#216226=CARTESIAN_POINT('Ctrl Pts',(-45.712539520793,23.3647286624526,14.2751161872871));
#216227=CARTESIAN_POINT('Ctrl Pts',(-45.7095815556204,23.3678549881888,
14.2500970041248));
#216228=CARTESIAN_POINT('Ctrl Pts',(-45.7078974662017,23.3693101698528,
14.2250653394684));
#216229=CARTESIAN_POINT('Ctrl Pts',(-45.7074607463736,23.3691930695286,
14.2003117470332));
#216230=CARTESIAN_POINT('',(-45.4178161603911,23.2915357061358,14.200311771172));
#216231=CARTESIAN_POINT('Origin',(-39.189772774501,41.603377148427,20.9006956229143));
#216232=CARTESIAN_POINT('',(-39.0581637217572,41.4850473385468,11.7003119439556));
#216233=CARTESIAN_POINT('',(-36.9597461381722,39.5983583047729,11.7003119440397));
#216234=CARTESIAN_POINT('',(-39.0581637145475,41.4850473325863,20.7202959433565));
#216235=CARTESIAN_POINT('',(-39.0581637200987,41.4850473393003,16.2103039433569));
#216236=CARTESIAN_POINT('',(-38.0089549362126,40.5417028263709,20.7202959432532));
#216237=CARTESIAN_POINT('Origin',(-42.5713396532645,32.2719449475113,11.519912264682));
#216238=CARTESIAN_POINT('',(-45.2092399305304,34.6436833290009,11.7003119445242));
#216239=CARTESIAN_POINT('',(-42.7029487293242,32.39027477763,11.7003119444158));
#216240=CARTESIAN_POINT('',(-45.2092399303732,34.6436833301323,11.7003119447667));
#216241=CARTESIAN_POINT('',(-42.702948713298,32.3902747642539,20.7202959446737));
#216242=CARTESIAN_POINT('',(-42.7029487284646,32.3902747730054,16.2103039450243));
#216243=CARTESIAN_POINT('',(-45.209239919546,34.6436833199533,20.7202959465516));
#216244=CARTESIAN_POINT('',(-43.9560943066746,33.5169790348081,20.720295945823));
#216245=CARTESIAN_POINT('',(-45.2092399290447,34.6436833287213,16.2103039449229));
#216246=CARTESIAN_POINT('Origin',(33.1953088482709,45.7735140816486,20.8802956249598));
#216247=CARTESIAN_POINT('',(33.1115388784205,45.6176119370649,11.7003119444395));
#216248=CARTESIAN_POINT('',(31.1961982451032,42.0530206241652,11.7003119442354));
#216249=CARTESIAN_POINT('',(33.1115388739542,45.6176119295314,20.7002959445461));
#216250=CARTESIAN_POINT('',(33.111538878642,45.6176119370977,16.2003039474706));
#216251=CARTESIAN_POINT('',(32.1538685631682,43.8353162831284,20.7002959452426));
#216252=CARTESIAN_POINT('Origin',(23.8604061009772,47.8376160170872,11.5203122639197));
#216253=CARTESIAN_POINT('',(25.0073598515698,49.9721822188842,11.7003119440727));
#216254=CARTESIAN_POINT('',(25.0073598525733,49.9721822189098,11.7003119440862));
#216255=CARTESIAN_POINT('',(25.007359847615,49.9721822084766,20.7002959449853));
#216256=CARTESIAN_POINT('',(24.4757679615737,48.9828501884224,20.7002959442701));
#216257=CARTESIAN_POINT('',(25.0073598519178,49.972182217481,16.2003039443168));
#216258=CARTESIAN_POINT('Origin',(0.00278467136411109,4.23644579060664,
11.7003119627606));
#216259=CARTESIAN_POINT('',(18.7571367200951,47.0051758067717,11.7003119443309));
#216260=CARTESIAN_POINT('',(0.00503352300370352,50.9366206148451,11.7003119446986));
#216261=CARTESIAN_POINT('Origin',(0.00278467136560323,4.23644579061403,
11.7003119528363));
#216262=CARTESIAN_POINT('',(0.00543250957690589,50.9366205912099,20.200295944341));
#216263=CARTESIAN_POINT('Ctrl Pts',(0.00503352249602074,50.9366206149775,
11.700311944992));
#216264=CARTESIAN_POINT('Ctrl Pts',(0.00529950455998573,50.9364455900553,
14.5336399444155));
#216265=CARTESIAN_POINT('Ctrl Pts',(0.00536600209954941,50.9364455875479,
17.3669679443712));
#216266=CARTESIAN_POINT('Ctrl Pts',(0.00543250911078985,50.9366205912097,
20.2002959443409));
#216267=CARTESIAN_POINT('',(-0.784642015323485,50.930263599916,20.2002960309307));
#216268=CARTESIAN_POINT('Ctrl Pts',(0.00543250911078985,50.9366205912097,
20.2002959443409));
#216269=CARTESIAN_POINT('Ctrl Pts',(-0.257935658651155,50.9364605175199,
20.2002959443601));
#216270=CARTESIAN_POINT('Ctrl Pts',(-0.521303941101796,50.9342474702366,
20.2002959443664));
#216271=CARTESIAN_POINT('Ctrl Pts',(-0.784642015324764,50.9302636000027,
20.2002960224063));
#216272=CARTESIAN_POINT('',(-0.66165871312478,50.9320950206725,20.7002959537873));
#216273=CARTESIAN_POINT('Ctrl Pts',(-0.784642020473243,50.9302635997694,
20.2002960377226));
#216274=CARTESIAN_POINT('Ctrl Pts',(-0.736184152401503,50.9306238105747,
20.2370460017334));
#216275=CARTESIAN_POINT('Ctrl Pts',(-0.703408887050809,50.9311084481367,
20.2714601966308));
#216276=CARTESIAN_POINT('Ctrl Pts',(-0.680065238703378,50.931453707543,
20.31525464784));
#216277=CARTESIAN_POINT('Ctrl Pts',(-0.672701652579661,50.9315600966123,
20.3374671823056));
#216278=CARTESIAN_POINT('Ctrl Pts',(-0.671800514419161,50.9315731895663,
20.3601526770203));
#216279=CARTESIAN_POINT('Ctrl Pts',(-0.672635854046959,50.9315611142934,
20.3753814424408));
#216280=CARTESIAN_POINT('Ctrl Pts',(-0.674091749066292,50.9315400561536,
20.3843816560564));
#216281=CARTESIAN_POINT('Ctrl Pts',(-0.678692523403441,50.9314732137456,
20.4035402717206));
#216282=CARTESIAN_POINT('Ctrl Pts',(-0.682974274915651,50.9314106927954,
20.4168318021603));
#216283=CARTESIAN_POINT('Ctrl Pts',(-0.690434880035369,50.9313003320409,
20.4355781698973));
#216284=CARTESIAN_POINT('Ctrl Pts',(-0.692316665936872,50.9312723088384,
20.4432872363138));
#216285=CARTESIAN_POINT('Ctrl Pts',(-0.694870079287782,50.9312342287876,
20.4616259234884));
#216286=CARTESIAN_POINT('Ctrl Pts',(-0.695553218487106,50.9312239997634,
20.474346860373));
#216287=CARTESIAN_POINT('Ctrl Pts',(-0.69582840675892,50.9312198839153,
20.5243397693856));
#216288=CARTESIAN_POINT('Ctrl Pts',(-0.684510153605586,50.9313934421996,
20.5963232751854));
#216289=CARTESIAN_POINT('Ctrl Pts',(-0.66165871312478,50.9320950206725,
20.7002959537873));
#216290=CARTESIAN_POINT('',(18.7571367184852,47.0051758037279,20.7002959583717));
#216291=CARTESIAN_POINT('Origin',(0.00278467157933449,4.23644579483891,
20.7002959437251));
#216292=CARTESIAN_POINT('',(18.7571367184461,47.0051758037084,16.2003039597683));
#216293=CARTESIAN_POINT('Ctrl Pts',(-19.0795420401959,47.9927435942015,
11.6623425092043));
#216294=CARTESIAN_POINT('Ctrl Pts',(-19.0356281123076,48.0014711131832,
11.6589955480853));
#216295=CARTESIAN_POINT('Ctrl Pts',(-18.9228086095847,48.0229415916767,
11.6623772259121));
#216296=CARTESIAN_POINT('Ctrl Pts',(-18.7525205791675,48.0510167982283,
11.7135716112956));
#216297=CARTESIAN_POINT('Ctrl Pts',(-18.5950650296569,48.0719750776032,
11.8206244123992));
#216298=CARTESIAN_POINT('Ctrl Pts',(-18.4858307388139,48.0833246824244,
11.9587322969702));
#216299=CARTESIAN_POINT('Ctrl Pts',(-18.4276690338019,48.0881280411404,
12.1179947686048));
#216300=CARTESIAN_POINT('Ctrl Pts',(-18.4277330412288,48.0880412639719,
12.2297841605514));
#216301=CARTESIAN_POINT('Ctrl Pts',(-18.4383989740537,48.0872492642341,
12.2866235303401));
#216302=CARTESIAN_POINT('Ctrl Pts',(-18.9034464425681,47.6315378126228,
11.8445929663146));
#216303=CARTESIAN_POINT('Ctrl Pts',(-18.8721002473433,47.6316867681035,
11.8363657484967));
#216304=CARTESIAN_POINT('Ctrl Pts',(-18.7884795889422,47.6327252626459,
11.8221290061975));
#216305=CARTESIAN_POINT('Ctrl Pts',(-18.6485827104733,47.6373468906112,
11.8314468515491));
#216306=CARTESIAN_POINT('Ctrl Pts',(-18.5021419693705,47.6454340592184,
11.8897323017561));
#216307=CARTESIAN_POINT('Ctrl Pts',(-18.3889444665981,47.6536919358462,
11.9906391770435));
#216308=CARTESIAN_POINT('Ctrl Pts',(-18.3237677590021,47.6591801308197,
12.1262175445399));
#216309=CARTESIAN_POINT('Ctrl Pts',(-18.323766166796,47.6592714475025,12.2268325813809));
#216310=CARTESIAN_POINT('Ctrl Pts',(-18.3357840883598,47.6581594059051,
12.2765656323946));
#216311=CARTESIAN_POINT('Ctrl Pts',(-18.8098346807115,47.2845923661166,
11.5885424158193));
#216312=CARTESIAN_POINT('Ctrl Pts',(-18.7645293327763,47.2953461605825,
11.5710719994416));
#216313=CARTESIAN_POINT('Ctrl Pts',(-18.6416552949949,47.3255525885834,
11.5374907869959));
#216314=CARTESIAN_POINT('Ctrl Pts',(-18.4274888757862,47.3829459978725,
11.5399678687254));
#216315=CARTESIAN_POINT('Ctrl Pts',(-18.193521911959,47.4504719918268,11.6333047107611));
#216316=CARTESIAN_POINT('Ctrl Pts',(-18.0067393445081,47.5071104999543,
11.8121393858399));
#216317=CARTESIAN_POINT('Ctrl Pts',(-17.8969258971421,47.5412773371121,
12.0620244739837));
#216318=CARTESIAN_POINT('Ctrl Pts',(-17.8968900013771,47.5415042336334,
12.249806165776));
#216319=CARTESIAN_POINT('Ctrl Pts',(-17.9171682373126,47.5349541937139,
12.3420468561513));
#216320=CARTESIAN_POINT('Ctrl Pts',(-18.8944441742402,47.30673084711,11.1560555909497));
#216321=CARTESIAN_POINT('Ctrl Pts',(-18.8229289138116,47.3364272387268,
11.1344321193995));
#216322=CARTESIAN_POINT('Ctrl Pts',(-18.6324939852748,47.4155712659476,
11.099564114321));
#216323=CARTESIAN_POINT('Ctrl Pts',(-18.3153533241454,47.5479917361635,
11.1372323071651));
#216324=CARTESIAN_POINT('Ctrl Pts',(-17.9848328016192,47.6864779785166,
11.313591974286));
#216325=CARTESIAN_POINT('Ctrl Pts',(-17.7300992896126,47.7934902603197,
11.605785938717));
#216326=CARTESIAN_POINT('Ctrl Pts',(-17.5836776789618,47.8549996908437,
11.9910662704627));
#216327=CARTESIAN_POINT('Ctrl Pts',(-17.5836738582345,47.8551809972262,
12.2752096640813));
#216328=CARTESIAN_POINT('Ctrl Pts',(-17.6106728514852,47.8436364803183,
12.416099085043));
#216329=CARTESIAN_POINT('',(-18.9109181668386,47.8344570875787,11.7003119492783));
#216330=CARTESIAN_POINT('Ctrl Pts',(-18.9109181668386,47.8344570875786,
11.7003119595426));
#216331=CARTESIAN_POINT('Ctrl Pts',(-18.9004602974127,47.8358517901757,
11.700311959129));
#216332=CARTESIAN_POINT('Ctrl Pts',(-18.888781508785,47.8374719032137,11.7005667166128));
#216333=CARTESIAN_POINT('Ctrl Pts',(-18.8759106675504,47.8393161053291,
11.7012851137672));
#216334=CARTESIAN_POINT('Ctrl Pts',(-18.8634733797053,47.8410981856249,
11.7019793117637));
#216335=CARTESIAN_POINT('Ctrl Pts',(-18.8499224065552,47.8430899398673,
11.7031069123483));
#216336=CARTESIAN_POINT('Ctrl Pts',(-18.8353087906556,47.8452720210075,
11.7048934599286));
#216337=CARTESIAN_POINT('Ctrl Pts',(-18.8286511484909,47.8462661292081,
11.7057073717339));
#216338=CARTESIAN_POINT('Ctrl Pts',(-18.8217733560625,47.8472994475592,
11.7066585256586));
#216339=CARTESIAN_POINT('Ctrl Pts',(-18.8146825754372,47.8483684502462,
11.7077704724569));
#216340=CARTESIAN_POINT('Ctrl Pts',(-18.7999843879509,47.8505843419439,
11.7100753812364));
#216341=CARTESIAN_POINT('Ctrl Pts',(-18.784370841749,47.8529593979979,11.7130700299219));
#216342=CARTESIAN_POINT('Ctrl Pts',(-18.7679488414012,47.8554734078945,
11.7169809577752));
#216343=CARTESIAN_POINT('Ctrl Pts',(-18.7627167906188,47.8562743716729,
11.7182269797397));
#216344=CARTESIAN_POINT('Ctrl Pts',(-18.7574029685692,47.8570892282429,
11.7195661555756));
#216345=CARTESIAN_POINT('Ctrl Pts',(-18.7520117050731,47.8579166902618,
11.7210061709478));
#216346=CARTESIAN_POINT('Ctrl Pts',(-18.7408552102055,47.8596290116451,
11.7239860891286));
#216347=CARTESIAN_POINT('Ctrl Pts',(-18.7293670405497,47.8613966814125,
11.7273977485416));
#216348=CARTESIAN_POINT('Ctrl Pts',(-18.7175958562177,47.8632103626426,
11.7313111904258));
#216349=CARTESIAN_POINT('Ctrl Pts',(-18.7117102640518,47.8641172032577,
11.7332679113679));
#216350=CARTESIAN_POINT('Ctrl Pts',(-18.7057539422092,47.8650355293124,
11.7353501637612));
#216351=CARTESIAN_POINT('Ctrl Pts',(-18.6997343732759,47.8659640416779,
11.7375667965809));
#216352=CARTESIAN_POINT('Ctrl Pts',(-18.6962065023866,47.8665082121626,
11.738865891995));
#216353=CARTESIAN_POINT('Ctrl Pts',(-18.6922818971653,47.8671153534452,
11.7403545752516));
#216354=CARTESIAN_POINT('Ctrl Pts',(-18.6886227587441,47.8676796898582,
11.7417861795311));
#216355=CARTESIAN_POINT('Ctrl Pts',(-18.6860383478253,47.8680782747215,
11.7427973065521));
#216356=CARTESIAN_POINT('Ctrl Pts',(-18.6835859538109,47.8684558042618,
11.7437786724392));
#216357=CARTESIAN_POINT('Ctrl Pts',(-18.6814937144139,47.8687787691967,
11.7446289214007));
#216358=CARTESIAN_POINT('Ctrl Pts',(-18.6626909922125,47.87168121906,11.7522700140251));
#216359=CARTESIAN_POINT('Ctrl Pts',(-18.6451027225354,47.8743557641642,
11.760540378008));
#216360=CARTESIAN_POINT('Ctrl Pts',(-18.6287089554681,47.8768063659766,
11.7691769308589));
#216361=CARTESIAN_POINT('Ctrl Pts',(-18.6116615056487,47.8793546827396,
11.7781578563981));
#216362=CARTESIAN_POINT('Ctrl Pts',(-18.595905170806,47.8816612375088,11.7875343241042));
#216363=CARTESIAN_POINT('Ctrl Pts',(-18.5813843767213,47.8837545557224,
11.7970481436017));
#216364=CARTESIAN_POINT('Ctrl Pts',(-18.5798388216053,47.8839773630052,
11.7980607695168));
#216365=CARTESIAN_POINT('Ctrl Pts',(-18.5783072386986,47.8841977727981,
11.7990749885385));
#216366=CARTESIAN_POINT('Ctrl Pts',(-18.5767895440502,47.8844158318002,
11.8000905158895));
#216367=CARTESIAN_POINT('Ctrl Pts',(-18.5620450379295,47.8865342897487,
11.8099564327648));
#216368=CARTESIAN_POINT('Ctrl Pts',(-18.5486087408668,47.8884241140668,
11.8199421424839));
#216369=CARTESIAN_POINT('Ctrl Pts',(-18.5363725886382,47.8901116339193,
11.8298127158632));
#216370=CARTESIAN_POINT('Ctrl Pts',(-18.530254512524,47.8909553938456,11.8347480025528));
#216371=CARTESIAN_POINT('Ctrl Pts',(-18.5244359982508,47.891748629318,11.8396552763328));
#216372=CARTESIAN_POINT('Ctrl Pts',(-18.5189018350205,47.8924941195661,
11.8445087336924));
#216373=CARTESIAN_POINT('Ctrl Pts',(-18.5161347534053,47.8928668646902,
11.8469354623722));
#216374=CARTESIAN_POINT('Ctrl Pts',(-18.5134387722442,47.8932276642894,
11.8493487476074));
#216375=CARTESIAN_POINT('Ctrl Pts',(-18.5108118615845,47.8935768864496,
11.851745651052));
#216376=CARTESIAN_POINT('Ctrl Pts',(-18.5092132064715,47.8937894120602,
11.8532043310162));
#216377=CARTESIAN_POINT('Ctrl Pts',(-18.5080598163026,47.8939402247866,
11.8542677003384));
#216378=CARTESIAN_POINT('Ctrl Pts',(-18.5065833291536,47.8941354747403,
11.8556437578687));
#216379=CARTESIAN_POINT('Ctrl Pts',(-18.5056336520855,47.894261059581,11.8565288385697));
#216380=CARTESIAN_POINT('Ctrl Pts',(-18.5045505867582,47.8944048256675,
11.8575436356776));
#216381=CARTESIAN_POINT('Ctrl Pts',(-18.5031363706056,47.8945901560002,
11.8588843342528));
#216382=CARTESIAN_POINT('Ctrl Pts',(-18.4862056017367,47.8968089010075,
11.874934962481));
#216383=CARTESIAN_POINT('Ctrl Pts',(-18.4708490950034,47.8987942550911,
11.8915986722385));
#216384=CARTESIAN_POINT('Ctrl Pts',(-18.4570183434975,47.9005403721574,
11.9086056640988));
#216385=CARTESIAN_POINT('Ctrl Pts',(-18.4429201722939,47.9023202506644,
11.9259414887502));
#216386=CARTESIAN_POINT('Ctrl Pts',(-18.4304068611084,47.9038518905568,
11.9436335725678));
#216387=CARTESIAN_POINT('Ctrl Pts',(-18.4193916161198,47.9051548248278,
11.9614292775059));
#216388=CARTESIAN_POINT('Ctrl Pts',(-18.4080427851877,47.9064972171916,
11.9797639079995));
#216389=CARTESIAN_POINT('Ctrl Pts',(-18.3982836414529,47.9075971962634,
11.9982081628592));
#216390=CARTESIAN_POINT('Ctrl Pts',(-18.3899893476067,47.9084978528482,
12.0165268446743));
#216391=CARTESIAN_POINT('Ctrl Pts',(-18.3872664023785,47.9087935306474,
12.0225407101295));
#216392=CARTESIAN_POINT('Ctrl Pts',(-18.3847011299775,47.9090678729249,
12.0285413853398));
#216393=CARTESIAN_POINT('Ctrl Pts',(-18.3822885794366,47.9093227921648,
12.0345215587017));
#216394=CARTESIAN_POINT('Ctrl Pts',(-18.3746239801603,47.9101326627932,
12.053520386558));
#216395=CARTESIAN_POINT('Ctrl Pts',(-18.3684955570124,47.9107322154954,
12.0723007215643));
#216396=CARTESIAN_POINT('Ctrl Pts',(-18.3636927620096,47.9111428888794,
12.0906631900508));
#216397=CARTESIAN_POINT('Ctrl Pts',(-18.3586086580041,47.9115776161986,
12.110101183871));
#216398=CARTESIAN_POINT('Ctrl Pts',(-18.3550093884756,47.911801148229,12.1290706993046));
#216399=CARTESIAN_POINT('Ctrl Pts',(-18.3526328924915,47.9118478543773,
12.1473950162016));
#216400=CARTESIAN_POINT('Ctrl Pts',(-18.3502563965073,47.9118945605256,
12.1657193330986));
#216401=CARTESIAN_POINT('Ctrl Pts',(-18.3491020317617,47.9117649073047,
12.1833989477411));
#216402=CARTESIAN_POINT('Ctrl Pts',(-18.3489057814212,47.9114946847107,
12.2003122927553));
#216403=CARTESIAN_POINT('',(-17.9011826538867,47.6876831250939,11.7003119441436));
#216404=CARTESIAN_POINT('Ctrl Pts',(-17.7699489224986,47.7367446218811,
12.2003120577937));
#216405=CARTESIAN_POINT('Ctrl Pts',(-17.7699645210078,47.7367595864649,
12.1535167227024));
#216406=CARTESIAN_POINT('Ctrl Pts',(-17.773150449552,47.7355560437319,12.1083976296325));
#216407=CARTESIAN_POINT('Ctrl Pts',(-17.7816061534178,47.7323857201358,
12.0438341320014));
#216408=CARTESIAN_POINT('Ctrl Pts',(-17.7850416363707,47.7310998249588,
12.0228293587171));
#216409=CARTESIAN_POINT('Ctrl Pts',(-17.7909847589007,47.7288785772505,
11.9921350733549));
#216410=CARTESIAN_POINT('Ctrl Pts',(-17.7926910618845,47.7282410897801,
11.9837452520817));
#216411=CARTESIAN_POINT('Ctrl Pts',(-17.798548734037,47.7260536383345,11.9578073813932));
#216412=CARTESIAN_POINT('Ctrl Pts',(-17.8016859714467,47.7248825083313,
11.9451734347282));
#216413=CARTESIAN_POINT('Ctrl Pts',(-17.8314374446236,47.7137773312649,
11.8344946720207));
#216414=CARTESIAN_POINT('Ctrl Pts',(-17.8678314891275,47.7001858844019,
11.7581461765744));
#216415=CARTESIAN_POINT('Ctrl Pts',(-17.9011826538867,47.6876831250941,
11.7003119635289));
#216416=CARTESIAN_POINT('Ctrl Pts',(-17.9011826538867,47.6876831250939,
11.7003119441436));
#216417=CARTESIAN_POINT('Ctrl Pts',(-17.9654720153569,47.6636709352603,
11.7003119441436));
#216418=CARTESIAN_POINT('Ctrl Pts',(-18.0380233601596,47.6484605168842,
11.7003119441438));
#216419=CARTESIAN_POINT('Ctrl Pts',(-18.1118746678243,47.6431085552318,
11.7003119441439));
#216420=CARTESIAN_POINT('Ctrl Pts',(-18.1488003216566,47.6404325744056,
11.700311944144));
#216421=CARTESIAN_POINT('Ctrl Pts',(-18.1860582078018,47.6401456117736,
11.7003119441441));
#216422=CARTESIAN_POINT('Ctrl Pts',(-18.2231446050417,47.6419258619288,
11.7003119441442));
#216423=CARTESIAN_POINT('Ctrl Pts',(-18.2416878036617,47.6428159870065,
11.7003119441442));
#216424=CARTESIAN_POINT('Ctrl Pts',(-18.2601916649084,47.6442193344168,
11.7003119441443));
#216425=CARTESIAN_POINT('Ctrl Pts',(-18.2786165769419,47.646077928253,11.7003119441443));
#216426=CARTESIAN_POINT('Ctrl Pts',(-18.2878290329585,47.6470072251713,
11.7003119441443));
#216427=CARTESIAN_POINT('Ctrl Pts',(-18.2970220111763,47.6480501796017,
11.7003119441443));
#216428=CARTESIAN_POINT('Ctrl Pts',(-18.306192127336,47.6491987428425,11.7003119441443));
#216429=CARTESIAN_POINT('Ctrl Pts',(-18.3153622434957,47.6503473060829,
11.7003119441443));
#216430=CARTESIAN_POINT('Ctrl Pts',(-18.3230751480251,47.6513890090783,
11.7003119441443));
#216431=CARTESIAN_POINT('Ctrl Pts',(-18.3336315606854,47.6529527671872,
11.7003119441443));
#216432=CARTESIAN_POINT('Ctrl Pts',(-18.3758572113263,47.6592077996234,
11.7003119441445));
#216433=CARTESIAN_POINT('Ctrl Pts',(-18.4200247253494,47.667963339664,11.7003119441447));
#216434=CARTESIAN_POINT('Ctrl Pts',(-18.4656108883519,47.6792496429348,
11.7003119441448));
#216435=CARTESIAN_POINT('Ctrl Pts',(-18.4884039698532,47.6848927945704,
11.7003119441449));
#216436=CARTESIAN_POINT('Ctrl Pts',(-18.5115550559608,47.6911617014258,
11.7003119441449));
#216437=CARTESIAN_POINT('Ctrl Pts',(-18.5350310337039,47.6980098759223,
11.7003119441449));
#216438=CARTESIAN_POINT('Ctrl Pts',(-18.558507011447,47.7048580504189,11.700311944145));
#216439=CARTESIAN_POINT('Ctrl Pts',(-18.5804328894584,47.7116705099736,
11.7003119441451));
#216440=CARTESIAN_POINT('Ctrl Pts',(-18.6064319656337,47.7202054805954,
11.7003119441452));
#216441=CARTESIAN_POINT('Ctrl Pts',(-18.6324310418091,47.7287404512174,
11.7003119441453));
#216442=CARTESIAN_POINT('Ctrl Pts',(-18.657642683339,47.7375853420278,11.7003119441454));
#216443=CARTESIAN_POINT('Ctrl Pts',(-18.6822221091746,47.7464673694186,
11.7003119441455));
#216444=CARTESIAN_POINT('Ctrl Pts',(-18.6945118220923,47.7509083831139,
11.7003119441456));
#216445=CARTESIAN_POINT('Ctrl Pts',(-18.7066436253025,47.7553593394667,
11.7003119441455));
#216446=CARTESIAN_POINT('Ctrl Pts',(-18.718636516749,47.7597905582657,11.7003119441456));
#216447=CARTESIAN_POINT('Ctrl Pts',(-18.7306294081956,47.7642217770646,
11.7003119441456));
#216448=CARTESIAN_POINT('Ctrl Pts',(-18.740798802874,47.7680064927505,11.7003119441456));
#216449=CARTESIAN_POINT('Ctrl Pts',(-18.7542164526431,47.7729985109166,
11.7003119441457));
#216450=CARTESIAN_POINT('Ctrl Pts',(-18.8078870517197,47.7929665835815,
11.7003119441459));
#216451=CARTESIAN_POINT('Ctrl Pts',(-18.8597439784732,47.8141254063189,
11.7003119441461));
#216452=CARTESIAN_POINT('Ctrl Pts',(-18.9109181668385,47.8344570875785,
11.7003119441462));
#216453=CARTESIAN_POINT('Origin',(-18.7374581907129,47.5956333737963,12.2003119359949));
#216454=CARTESIAN_POINT('',(-21.420271502601,51.2893940775946,11.7003119441375));
#216455=CARTESIAN_POINT('Origin',(-21.4202718053217,51.2893938586406,12.2003119441234));
#216456=CARTESIAN_POINT('',(-18.9109181668385,47.8344570875785,11.7003119441462));
#216457=CARTESIAN_POINT('Ctrl Pts',(-21.420271502601,51.2893940775946,11.7003119441256));
#216458=CARTESIAN_POINT('Ctrl Pts',(-21.6566644908812,51.6148654734771,
11.7003119440014));
#216459=CARTESIAN_POINT('Ctrl Pts',(-22.0252076454583,51.4536537565947,
11.7003119440728));
#216460=CARTESIAN_POINT('Ctrl Pts',(-21.0157184958497,51.5832247963414,
11.7003123177305));
#216461=CARTESIAN_POINT('Ctrl Pts',(-21.4885041191447,52.2341671017222,
11.7003123174821));
#216462=CARTESIAN_POINT('Ctrl Pts',(-22.2255898775481,51.9117439088721,
11.7003123176249));
#216463=CARTESIAN_POINT('Ctrl Pts',(-21.0157184960682,51.5832247963735,
12.2003119442812));
#216464=CARTESIAN_POINT('Ctrl Pts',(-21.4885041192295,52.2341671015703,
12.2003119440329));
#216465=CARTESIAN_POINT('Ctrl Pts',(-22.2255898774247,51.9117439088113,
12.2003119441757));
#216466=CARTESIAN_POINT('',(-22.0252076742261,51.4536538223604,11.7003119442725));
#216467=CARTESIAN_POINT('Origin',(-21.824825113916,50.9955629197465,11.7003119442502));
#216468=CARTESIAN_POINT('Origin',(-22.025207416269,51.4536534485988,12.2003119442714));
#216469=CARTESIAN_POINT('Origin',(-22.025207416269,51.4536534485988,12.2003119442714));
#216470=CARTESIAN_POINT('',(-23.7212251075652,50.7117661592389,11.700311944157));
#216471=CARTESIAN_POINT('',(-22.0252596343262,51.4536309266884,11.7003119441674));
#216472=CARTESIAN_POINT('Ctrl Pts',(-23.7212251075652,50.7117661592387,
11.7003119442308));
#216473=CARTESIAN_POINT('Ctrl Pts',(-23.7311116080428,50.7330803697771,
11.700311980785));
#216474=CARTESIAN_POINT('Ctrl Pts',(-23.7408021521183,50.7540086239944,
11.7019691366646));
#216475=CARTESIAN_POINT('Ctrl Pts',(-23.7502134331845,50.774360467744,11.705091092647));
#216476=CARTESIAN_POINT('Ctrl Pts',(-23.759795050177,50.7950806620011,11.7082695532923));
#216477=CARTESIAN_POINT('Ctrl Pts',(-23.7690872002122,50.8152033836099,
11.7129656184188));
#216478=CARTESIAN_POINT('Ctrl Pts',(-23.7780232077073,50.8345761978605,
11.7189602963867));
#216479=CARTESIAN_POINT('Ctrl Pts',(-23.787234952026,50.8545467956592,11.7251399510864));
#216480=CARTESIAN_POINT('Ctrl Pts',(-23.7960682431796,50.8737205093169,
11.7326989106232));
#216481=CARTESIAN_POINT('Ctrl Pts',(-23.8044724500456,50.8919815822476,
11.7413911014845));
#216482=CARTESIAN_POINT('Ctrl Pts',(-23.8110380974726,50.9062477430418,
11.7481817316382));
#216483=CARTESIAN_POINT('Ctrl Pts',(-23.8173423441208,50.9199579939547,
11.7556638014895));
#216484=CARTESIAN_POINT('Ctrl Pts',(-23.8233698686917,50.9330773046279,
11.763721344354));
#216485=CARTESIAN_POINT('Ctrl Pts',(-23.8314622228772,50.9506908551642,
11.7745391336401));
#216486=CARTESIAN_POINT('Ctrl Pts',(-23.8390551161936,50.9672377051846,
11.7863933228582));
#216487=CARTESIAN_POINT('Ctrl Pts',(-23.8461308854574,50.9826774751894,
11.799014628771));
#216488=CARTESIAN_POINT('Ctrl Pts',(-23.8533555545778,50.9984421539715,
11.811901532751));
#216489=CARTESIAN_POINT('Ctrl Pts',(-23.8600412957201,51.0130531015254,
11.8255876393396));
#216490=CARTESIAN_POINT('Ctrl Pts',(-23.866189700702,51.0265139568785,11.8398079994273));
#216491=CARTESIAN_POINT('Ctrl Pts',(-23.8725425487353,51.040422404469,11.8545012063454));
#216492=CARTESIAN_POINT('Ctrl Pts',(-23.878321930152,51.0531034565716,11.8697642898815));
#216493=CARTESIAN_POINT('Ctrl Pts',(-23.883548192345,51.0646036290106,11.8853360635902));
#216494=CARTESIAN_POINT('Ctrl Pts',(-23.8858048467786,51.0695693031701,
11.8920598196672));
#216495=CARTESIAN_POINT('Ctrl Pts',(-23.8879585872169,51.0743152934899,
11.8988415576683));
#216496=CARTESIAN_POINT('Ctrl Pts',(-23.8900119233301,51.078847337284,11.9056622646483));
#216497=CARTESIAN_POINT('Ctrl Pts',(-23.895001513255,51.0898601665566,11.9222365267036));
#216498=CARTESIAN_POINT('Ctrl Pts',(-23.8993973697255,51.0996077055847,
11.9390378173687));
#216499=CARTESIAN_POINT('Ctrl Pts',(-23.903245530927,51.1081952014666,11.9558244465909));
#216500=CARTESIAN_POINT('Ctrl Pts',(-23.9072069646448,51.1170354745108,
11.9731051984954));
#216501=CARTESIAN_POINT('Ctrl Pts',(-23.9105882802509,51.124647080956,11.9903702568934));
#216502=CARTESIAN_POINT('Ctrl Pts',(-23.9134508444358,51.1311703101325,
12.0074046939077));
#216503=CARTESIAN_POINT('Ctrl Pts',(-23.9164757610634,51.1380635090715,
12.0254052516034));
#216504=CARTESIAN_POINT('Ctrl Pts',(-23.9189217152387,51.1437420602004,
12.0431480611682));
#216505=CARTESIAN_POINT('Ctrl Pts',(-23.9208687149555,51.1483888684109,
12.0604365483353));
#216506=CARTESIAN_POINT('Ctrl Pts',(-23.9228600033608,51.1531413782503,
12.0781182992595));
#216507=CARTESIAN_POINT('Ctrl Pts',(-23.9243297113443,51.1568154314041,
12.0953250938484));
#216508=CARTESIAN_POINT('Ctrl Pts',(-23.9253661328597,51.1596128751536,
12.1119038972136));
#216509=CARTESIAN_POINT('Ctrl Pts',(-23.9264535588366,51.1625479869369,
12.1292985780243));
#216510=CARTESIAN_POINT('Ctrl Pts',(-23.9270643305776,51.1645188353171,
12.1460021679774));
#216511=CARTESIAN_POINT('Ctrl Pts',(-23.9272981743902,51.1657534028815,
12.1618966726168));
#216512=CARTESIAN_POINT('Ctrl Pts',(-23.927495210774,51.1667936473326,12.1752893541766));
#216513=CARTESIAN_POINT('Ctrl Pts',(-23.9274246603981,51.1673112021798,
12.1881088855693));
#216514=CARTESIAN_POINT('Ctrl Pts',(-23.9271427175808,51.1674345322827,
12.2003119440545));
#216515=CARTESIAN_POINT('Origin',(-0.477249356190939,0.879864321849482,
12.2003119617745));
#216516=CARTESIAN_POINT('',(-31.6826935442651,46.1537100679199,11.7003119449117));
#216517=CARTESIAN_POINT('Origin',(-0.477253523489622,0.879870925908932,
11.7003119635167));
#216518=CARTESIAN_POINT('Origin',(-31.6826935454556,46.1537100672098,12.2003119442446));
#216519=CARTESIAN_POINT('Ctrl Pts',(-31.6826935442651,46.1537100679199,
11.7003119442497));
#216520=CARTESIAN_POINT('Ctrl Pts',(-31.8587254682278,46.0323783311733,
11.7003119443014));
#216521=CARTESIAN_POINT('Ctrl Pts',(-31.892615557644,45.8212857201341,11.7003119443856));
#216522=CARTESIAN_POINT('Ctrl Pts',(-31.9265056470602,45.6101931090949,
11.7003119444697));
#216523=CARTESIAN_POINT('Ctrl Pts',(-31.7972999038577,45.4398566640238,
11.7003119445343));
#216524=CARTESIAN_POINT('Ctrl Pts',(-31.8002292010113,46.3242345188676,
11.7003119442122));
#216525=CARTESIAN_POINT('Ctrl Pts',(-32.0491759353788,46.152645531153,11.7003119442853));
#216526=CARTESIAN_POINT('Ctrl Pts',(-32.0971037594783,45.8541154975981,
11.7003119444043));
#216527=CARTESIAN_POINT('Ctrl Pts',(-32.1450315835778,45.5555854640433,
11.7003119445233));
#216528=CARTESIAN_POINT('Ctrl Pts',(-31.9623070691391,45.3146933531714,
11.7003119446147));
#216529=CARTESIAN_POINT('Ctrl Pts',(-31.8833394608005,46.4448135143687,
11.8467585540721));
#216530=CARTESIAN_POINT('Ctrl Pts',(-32.1838447519772,46.2376872837439,
11.8467585541604));
#216531=CARTESIAN_POINT('Ctrl Pts',(-32.241698753449,45.8773296558911,11.846758554304));
#216532=CARTESIAN_POINT('Ctrl Pts',(-32.2995527549208,45.5169720280382,
11.8467585544477));
#216533=CARTESIAN_POINT('Ctrl Pts',(-32.0789847544767,45.2261895275019,
11.8467585545579));
#216534=CARTESIAN_POINT('Ctrl Pts',(-31.9664497205897,46.5653925098698,
11.993205163932));
#216535=CARTESIAN_POINT('Ctrl Pts',(-32.3185135685756,46.3227290363348,
11.9932051640354));
#216536=CARTESIAN_POINT('Ctrl Pts',(-32.3862937474196,45.900543814184,11.9932051642037));
#216537=CARTESIAN_POINT('Ctrl Pts',(-32.4540739262637,45.4783585920331,
11.9932051643721));
#216538=CARTESIAN_POINT('Ctrl Pts',(-32.1956624398143,45.1376857018324,
11.9932051645012));
#216539=CARTESIAN_POINT('Ctrl Pts',(-31.9664497202499,46.5653925094651,
12.2003119455152));
#216540=CARTESIAN_POINT('Ctrl Pts',(-32.3185135680277,46.3227290360735,
12.2003119456186));
#216541=CARTESIAN_POINT('Ctrl Pts',(-32.3862937468317,45.9005438141721,
12.2003119457869));
#216542=CARTESIAN_POINT('Ctrl Pts',(-32.4540739256357,45.4783585922708,
12.2003119459553));
#216543=CARTESIAN_POINT('Ctrl Pts',(-32.195662439339,45.1376857022714,12.2003119460844));
#216544=CARTESIAN_POINT('',(-31.7972999045592,45.4398566634917,11.7003119445346));
#216545=CARTESIAN_POINT('Origin',(-31.3989373681289,45.7420276256261,11.700311944407));
#216546=CARTESIAN_POINT('Origin',(-31.7972999043724,45.4398566655532,12.2003119442785));
#216547=CARTESIAN_POINT('Origin',(-31.7972999043725,45.4398566655534,12.2003119442784));
#216548=CARTESIAN_POINT('',(-29.3644635201531,42.2325634335058,11.7003119444898));
#216549=CARTESIAN_POINT('',(-31.7972999008866,45.4398566586504,11.700311944169));
#216550=CARTESIAN_POINT('Ctrl Pts',(-29.3644635201532,42.232563433506,11.7003119451586));
#216551=CARTESIAN_POINT('Ctrl Pts',(-29.3866211648841,42.2184838965696,
11.7003119454392));
#216552=CARTESIAN_POINT('Ctrl Pts',(-29.4087691293493,42.2042717807158,
11.7023696418691));
#216553=CARTESIAN_POINT('Ctrl Pts',(-29.4306473492207,42.1901243532093,
11.7064932705945));
#216554=CARTESIAN_POINT('Ctrl Pts',(-29.4523745452058,42.1760745844472,
11.710588434187));
#216555=CARTESIAN_POINT('Ctrl Pts',(-29.4738352731075,42.1620889437657,
11.716721146844));
#216556=CARTESIAN_POINT('Ctrl Pts',(-29.4947728613483,42.1483621249175,
11.7248482646139));
#216557=CARTESIAN_POINT('Ctrl Pts',(-29.5156218440347,42.1346933964462,
11.7329409893216));
#216558=CARTESIAN_POINT('Ctrl Pts',(-29.5359516686395,42.1212816351523,
11.7430112499999));
#216559=CARTESIAN_POINT('Ctrl Pts',(-29.5555134658528,42.1083156165145,
11.7549653437887));
#216560=CARTESIAN_POINT('Ctrl Pts',(-29.5749542486825,42.0954298090523,
11.766845486433));
#216561=CARTESIAN_POINT('Ctrl Pts',(-29.5936360535626,42.0829845676594,
11.780586098521));
#216562=CARTESIAN_POINT('Ctrl Pts',(-29.6113255291288,42.0711568969473,
11.7960457912269));
#216563=CARTESIAN_POINT('Ctrl Pts',(-29.6276711407476,42.0602277706941,
11.8103310158946));
#216564=CARTESIAN_POINT('Ctrl Pts',(-29.6431693242792,42.0498260564635,
11.8260834282026));
#216565=CARTESIAN_POINT('Ctrl Pts',(-29.6576490302612,42.0400815008447,
11.8431554179466));
#216566=CARTESIAN_POINT('Ctrl Pts',(-29.6731845763372,42.0296263857345,
11.8614722735241));
#216567=CARTESIAN_POINT('Ctrl Pts',(-29.687547063735,42.0199282423891,11.8813083822679));
#216568=CARTESIAN_POINT('Ctrl Pts',(-29.7005469639551,42.0111308152332,
11.9024398581238));
#216569=CARTESIAN_POINT('Ctrl Pts',(-29.713550903834,42.0023306543176,11.9235779004879));
#216570=CARTESIAN_POINT('Ctrl Pts',(-29.7251910394136,41.9944320502396,
11.9460117933269));
#216571=CARTESIAN_POINT('Ctrl Pts',(-29.7353058272244,41.9875575198489,
11.9694785561796));
#216572=CARTESIAN_POINT('Ctrl Pts',(-29.745309818786,41.9807582922918,11.9926882667488));
#216573=CARTESIAN_POINT('Ctrl Pts',(-29.7538214374269,41.9749610226616,
12.0169078952602));
#216574=CARTESIAN_POINT('Ctrl Pts',(-29.7607165357397,41.9702598622991,
12.0418508273233));
#216575=CARTESIAN_POINT('Ctrl Pts',(-29.767726180985,41.9654806024702,12.0672081314846));
#216576=CARTESIAN_POINT('Ctrl Pts',(-29.7730647625618,41.9618344671205,
12.0933125663917));
#216577=CARTESIAN_POINT('Ctrl Pts',(-29.7766403649793,41.9593911576936,
12.1198357805474));
#216578=CARTESIAN_POINT('Ctrl Pts',(-29.7802159673969,41.9569478482668,
12.1463589947032));
#216579=CARTESIAN_POINT('Ctrl Pts',(-29.7820283629166,41.95570753751,12.173300431265));
#216580=CARTESIAN_POINT('Ctrl Pts',(-29.7820283451492,41.9557075306223,
12.2003121295271));
#216581=CARTESIAN_POINT('Ctrl Pts',(-29.9184692983952,42.0908472656909,
12.3070606254474));
#216582=CARTESIAN_POINT('Ctrl Pts',(-29.9188865612156,42.0905581748856,
12.3045638349556));
#216583=CARTESIAN_POINT('Ctrl Pts',(-29.9286533776101,42.0837879954128,
12.2438863623428));
#216584=CARTESIAN_POINT('Ctrl Pts',(-29.9306447693419,42.0823645615067,
12.12172780118));
#216585=CARTESIAN_POINT('Ctrl Pts',(-29.885547598961,42.1137723365776,11.9494706873236));
#216586=CARTESIAN_POINT('Ctrl Pts',(-29.7948605617592,42.1761721729392,
11.8021971283216));
#216587=CARTESIAN_POINT('Ctrl Pts',(-29.6657186806132,42.2633319002479,
11.698422219368));
#216588=CARTESIAN_POINT('Ctrl Pts',(-29.5218886652566,42.3579838270386,
11.6558731479385));
#216589=CARTESIAN_POINT('Ctrl Pts',(-29.4265527077068,42.4190543717357,
11.6638951556526));
#216590=CARTESIAN_POINT('Ctrl Pts',(-29.3848290826012,42.4455099087869,
11.6744031974314));
#216591=CARTESIAN_POINT('Ctrl Pts',(-29.4644409357496,41.8196155719644,
12.2651055831084));
#216592=CARTESIAN_POINT('Ctrl Pts',(-29.4646908340744,41.8194501165895,
12.2635899042606));
#216593=CARTESIAN_POINT('Ctrl Pts',(-29.4705438089902,41.8155792888837,
12.2267562957018));
#216594=CARTESIAN_POINT('Ctrl Pts',(-29.4717759077241,41.814813859105,12.1526204399198));
#216595=CARTESIAN_POINT('Ctrl Pts',(-29.4446210803624,41.8326104061417,
12.0480489761822));
#216596=CARTESIAN_POINT('Ctrl Pts',(-29.3901793297595,41.867607367343,11.9581675610418));
#216597=CARTESIAN_POINT('Ctrl Pts',(-29.3124005432012,41.9159792222194,
11.8930284877267));
#216598=CARTESIAN_POINT('Ctrl Pts',(-29.2242098379106,41.96859268975,11.8626990243818));
#216599=CARTESIAN_POINT('Ctrl Pts',(-29.1638682611579,42.003303802034,11.863782102989));
#216600=CARTESIAN_POINT('Ctrl Pts',(-29.1369255265223,42.0185348821006,
11.8685621152385));
#216601=CARTESIAN_POINT('Ctrl Pts',(-29.5367438793208,41.2991364936479,
12.3382057327339));
#216602=CARTESIAN_POINT('Ctrl Pts',(-29.5372608673497,41.2987659342129,
12.3349800507334));
#216603=CARTESIAN_POINT('Ctrl Pts',(-29.5493701154474,41.2900970088361,
12.2565904720183));
#216604=CARTESIAN_POINT('Ctrl Pts',(-29.5519277011687,41.2883882165676,
12.0988154594743));
#216605=CARTESIAN_POINT('Ctrl Pts',(-29.4957167573454,41.328223734034,11.8762652745615));
#216606=CARTESIAN_POINT('Ctrl Pts',(-29.3834472208002,41.4071532957699,
11.6849412239621));
#216607=CARTESIAN_POINT('Ctrl Pts',(-29.2239550168281,41.5176380695453,
11.5461435354325));
#216608=CARTESIAN_POINT('Ctrl Pts',(-29.0442247672514,41.6398126445605,
11.4812430097637));
#216609=CARTESIAN_POINT('Ctrl Pts',(-28.9218469764352,41.7217201302905,
11.4832509211836));
#216610=CARTESIAN_POINT('Ctrl Pts',(-28.8672814482758,41.7578944168804,
11.4932983368018));
#216611=CARTESIAN_POINT('Ctrl Pts',(-30.0448588168581,41.1810212376334,
12.4348437036755));
#216612=CARTESIAN_POINT('Ctrl Pts',(-30.0457429668484,41.1803736132093,
12.429357733827));
#216613=CARTESIAN_POINT('Ctrl Pts',(-30.0664460926976,41.1652160957431,
12.2960381418935));
#216614=CARTESIAN_POINT('Ctrl Pts',(-30.0707545085145,41.1621436141718,
12.0276737384814));
#216615=CARTESIAN_POINT('Ctrl Pts',(-29.9748656500267,41.2320767197581,
11.6491833375202));
#216616=CARTESIAN_POINT('Ctrl Pts',(-29.7830924656014,41.3712731557483,
11.3245824777179));
#216617=CARTESIAN_POINT('Ctrl Pts',(-29.5111110406305,41.5670096768301,
11.0920482623359));
#216618=CARTESIAN_POINT('Ctrl Pts',(-29.2072648718704,41.7832582423245,
10.9890670742307));
#216619=CARTESIAN_POINT('Ctrl Pts',(-29.0034862035697,41.9268306419139,
10.9987057403431));
#216620=CARTESIAN_POINT('Ctrl Pts',(-28.9134764173825,41.9898960543676,
11.0184214927188));
#216621=CARTESIAN_POINT('',(-29.7794871037199,41.3263280359627,11.7003119445528));
#216622=CARTESIAN_POINT('Ctrl Pts',(-29.779487012119,41.3263279088133,11.7003119447522));
#216623=CARTESIAN_POINT('Ctrl Pts',(-29.8495564244124,41.2758509987559,
11.8516747233451));
#216624=CARTESIAN_POINT('Ctrl Pts',(-29.8869725992746,41.2486809846789,
12.0258547887935));
#216625=CARTESIAN_POINT('Ctrl Pts',(-29.8870654255011,41.2486033671421,
12.200312473995));
#216626=CARTESIAN_POINT('Ctrl Pts',(-29.3644635201532,42.232563433506,11.7003119441554));
#216627=CARTESIAN_POINT('Ctrl Pts',(-29.3675912580417,42.2152887495052,
11.7003119441554));
#216628=CARTESIAN_POINT('Ctrl Pts',(-29.3716201973087,42.1933355446151,
11.7003119441553));
#216629=CARTESIAN_POINT('Ctrl Pts',(-29.3765468346124,42.1663560657646,
11.7003119441551));
#216630=CARTESIAN_POINT('Ctrl Pts',(-29.3790101532643,42.1528663263395,
11.7003119441551));
#216631=CARTESIAN_POINT('Ctrl Pts',(-29.3817026485797,42.1381175791647,
11.7003119441551));
#216632=CARTESIAN_POINT('Ctrl Pts',(-29.3846837871922,42.1220526826481,
11.7003119441551));
#216633=CARTESIAN_POINT('Ctrl Pts',(-29.3876649258048,42.1059877861317,
11.7003119441551));
#216634=CARTESIAN_POINT('Ctrl Pts',(-29.3913509672216,42.0864788146643,
11.7003119441551));
#216635=CARTESIAN_POINT('Ctrl Pts',(-29.3946202532194,42.0698450152365,
11.7003119441551));
#216636=CARTESIAN_POINT('Ctrl Pts',(-29.4011588252152,42.036577416381,11.700311944155));
#216637=CARTESIAN_POINT('Ctrl Pts',(-29.4073009293979,42.0071829842507,
11.7003119441549));
#216638=CARTESIAN_POINT('Ctrl Pts',(-29.4129427987706,41.9820815822578,
11.7003119441549));
#216639=CARTESIAN_POINT('Ctrl Pts',(-29.4157637334569,41.9695308812612,
11.7003119441549));
#216640=CARTESIAN_POINT('Ctrl Pts',(-29.4184486990154,41.9580513415008,
11.7003119441548));
#216641=CARTESIAN_POINT('Ctrl Pts',(-29.4209428905913,41.9476809546789,
11.7003119441548));
#216642=CARTESIAN_POINT('Ctrl Pts',(-29.4221899863793,41.9424957612681,
11.7003119441547));
#216643=CARTESIAN_POINT('Ctrl Pts',(-29.4233891457453,41.937587691081,11.7003119441548));
#216644=CARTESIAN_POINT('Ctrl Pts',(-29.4245326803932,41.9329605181217,
11.7003119441548));
#216645=CARTESIAN_POINT('Ctrl Pts',(-29.425676215041,41.9283333451622,11.7003119441547));
#216646=CARTESIAN_POINT('Ctrl Pts',(-29.4262615246174,41.9259797015299,
11.7003119441547));
#216647=CARTESIAN_POINT('Ctrl Pts',(-29.4277886437353,41.919924836197,11.7003119441547));
#216648=CARTESIAN_POINT('Ctrl Pts',(-29.4400055966785,41.8714859135356,
11.7003119441546));
#216649=CARTESIAN_POINT('Ctrl Pts',(-29.4533910843057,41.8251502996735,
11.7003119441545));
#216650=CARTESIAN_POINT('Ctrl Pts',(-29.4682457105331,41.7817169039964,
11.7003119441544));
#216651=CARTESIAN_POINT('Ctrl Pts',(-29.4756730236467,41.760000206158,11.7003119441544));
#216652=CARTESIAN_POINT('Ctrl Pts',(-29.4834453837024,41.7390106795271,
11.7003119441544));
#216653=CARTESIAN_POINT('Ctrl Pts',(-29.4914937168432,41.7188414742647,
11.7003119441544));
#216654=CARTESIAN_POINT('Ctrl Pts',(-29.4995420499839,41.6986722690021,
11.7003119441543));
#216655=CARTESIAN_POINT('Ctrl Pts',(-29.5087901461935,41.6773117577486,
11.7003119441543));
#216656=CARTESIAN_POINT('Ctrl Pts',(-29.5163500454222,41.660871573703,11.7003119441543));
#216657=CARTESIAN_POINT('Ctrl Pts',(-29.5465896423372,41.5951108375202,
11.7003119441542));
#216658=CARTESIAN_POINT('Ctrl Pts',(-29.5837895761147,41.5309039822489,
11.7003119441541));
#216659=CARTESIAN_POINT('Ctrl Pts',(-29.6284051360742,41.4734689173177,
11.7003119441541));
#216660=CARTESIAN_POINT('Ctrl Pts',(-29.6730206960338,41.4160338523868,
11.700311944154));
#216661=CARTESIAN_POINT('Ctrl Pts',(-29.7248973108627,41.3656534472345,
11.700311944154));
#216662=CARTESIAN_POINT('Ctrl Pts',(-29.7794870121191,41.3263279088133,
11.700311944154));
#216663=CARTESIAN_POINT('Origin',(0.00213664415262826,-0.0131823338089987,
11.7003119124762));
#216664=CARTESIAN_POINT('',(-31.5458772892791,39.994605398216,11.700311943984));
#216665=CARTESIAN_POINT('Origin',(0.00213664412946457,-0.0131823337707715,
11.7003119212594));
#216666=CARTESIAN_POINT('',(-31.545877283767,39.9946054038519,20.7002959461551));
#216667=CARTESIAN_POINT('',(-31.545877289257,39.9946053988738,16.2003039377081));
#216668=CARTESIAN_POINT('Origin',(0.00213664331255359,-0.013182339428397,
20.7002959634837));
#216669=CARTESIAN_POINT('Origin',(0.00213664415220194,-0.0131823338038828,
11.7003123801092));
#216670=CARTESIAN_POINT('Origin',(-27.3263167132841,43.5168651097625,12.2003119440708));
#216671=CARTESIAN_POINT('',(-27.8382217997508,42.6578230922581,11.7003119440139));
#216672=CARTESIAN_POINT('',(-28.1230417855343,42.9125231869664,11.7003119442555));
#216673=CARTESIAN_POINT('Origin',(-27.3263166782252,43.5168651391774,11.7003119441542));
#216674=CARTESIAN_POINT('Origin',(-28.1230417868453,42.9125231883779,12.2003119443514));
#216675=CARTESIAN_POINT('',(-27.2760020795216,43.0194031123342,12.2003119423533));
#216676=CARTESIAN_POINT('Origin',(-27.3263167132794,43.5168651097707,12.2003119440101));
#216677=CARTESIAN_POINT('Ctrl Pts',(-27.2760020754332,43.0194031141517,
12.2003119423533));
#216678=CARTESIAN_POINT('Ctrl Pts',(-27.2760020755741,43.0194031140714,
12.1847002965511));
#216679=CARTESIAN_POINT('Ctrl Pts',(-27.2773809406918,43.0185291457509,
12.1692118809874));
#216680=CARTESIAN_POINT('Ctrl Pts',(-27.2843677680988,43.014099303943,12.1289771390877));
#216681=CARTESIAN_POINT('Ctrl Pts',(-27.2928583433094,43.0087179565361,
12.0991061253009));
#216682=CARTESIAN_POINT('Ctrl Pts',(-27.3324749814801,42.9835617690591,
12.0151358678172));
#216683=CARTESIAN_POINT('Ctrl Pts',(-27.3642217147328,42.9633713865167,
11.9697706839838));
#216684=CARTESIAN_POINT('Ctrl Pts',(-27.4521773330481,42.9072702261298,
11.8657064230278));
#216685=CARTESIAN_POINT('Ctrl Pts',(-27.5272596645082,42.8592279346108,
11.8002398151197));
#216686=CARTESIAN_POINT('Ctrl Pts',(-27.6859693337731,42.7568554714604,
11.7205099360656));
#216687=CARTESIAN_POINT('Ctrl Pts',(-27.7603121692479,42.7086452197904,
11.7009575431038));
#216688=CARTESIAN_POINT('Ctrl Pts',(-27.8357584072977,42.6594302372098,
11.7003171755292));
#216689=CARTESIAN_POINT('Ctrl Pts',(-27.8369904316126,42.6586264887259,
11.7003119444092));
#216690=CARTESIAN_POINT('Ctrl Pts',(-27.8382217998012,42.6578230923352,
11.7003119444165));
#216691=CARTESIAN_POINT('Origin',(-28.6606996103913,45.2760287139408,12.2003119435514));
#216692=CARTESIAN_POINT('',(-29.4574246830739,44.6716867927454,11.7003119436084));
#216693=CARTESIAN_POINT('Origin',(-29.4574246833176,44.6716867927096,12.2003119431871));
#216694=CARTESIAN_POINT('',(-29.1966455304356,46.1202810283251,11.7003119453427));
#216695=CARTESIAN_POINT('Origin',(-28.6606996105986,45.276028714116,11.7003119448172));
#216696=CARTESIAN_POINT('Origin',(-29.1966455295988,46.1202810290042,12.2003119456669));
#216697=CARTESIAN_POINT('Origin',(-0.47724935219307,0.879864314549934,12.2003119589571));
#216698=CARTESIAN_POINT('',(-23.124159370882,49.4454538599526,11.700311944207));
#216699=CARTESIAN_POINT('Origin',(-0.477249354560456,0.879864319140893,
11.7003119629837));
#216700=CARTESIAN_POINT('Origin',(-23.1241593693981,49.4454538604401,12.2003119442048));
#216701=CARTESIAN_POINT('Origin',(-22.8906790179699,49.5543294769632,12.2003119442321));
#216702=CARTESIAN_POINT('',(-22.8906790167183,49.5543294777499,11.7003119439348));
#216703=CARTESIAN_POINT('',(-23.1241593860131,49.4454538529629,11.7003119441598));
#216704=CARTESIAN_POINT('Origin',(-22.8906790183674,49.5543294771824,12.2003119438226));
#216705=CARTESIAN_POINT('Origin',(-22.4680545686176,48.6480245756313,12.2003119441725));
#216706=CARTESIAN_POINT('',(-21.6589479507594,49.2356864518537,11.7003119439865));
#216707=CARTESIAN_POINT('Origin',(-22.468054568628,48.6480245754309,11.7003119441731));
#216708=CARTESIAN_POINT('Origin',(-21.6589479512292,49.2356864531726,12.2003119440327));
#216709=CARTESIAN_POINT('Origin',(-20.3391405331245,47.41854473449,12.2003119441352));
#216710=CARTESIAN_POINT('',(-20.3391405347007,47.4185447357402,11.7003119444277));
#216711=CARTESIAN_POINT('',(-21.6589479503585,49.235686451329,11.7003119439982));
#216712=CARTESIAN_POINT('Origin',(-20.3391405328757,47.4185447344067,12.2003119446314));
#216713=CARTESIAN_POINT('Origin',(-21.1482471498497,46.8308828568256,12.200311944198));
#216714=CARTESIAN_POINT('',(-20.149429302779,46.7822731317037,11.7003119446647));
#216715=CARTESIAN_POINT('Origin',(-21.1482471387065,46.8308828614084,11.7003119414817));
#216716=CARTESIAN_POINT('Ctrl Pts',(-20.149429302886,46.7822731319519,11.7003119442467));
#216717=CARTESIAN_POINT('Ctrl Pts',(-20.2159729238055,46.7536173970741,
11.7003119444368));
#216718=CARTESIAN_POINT('Ctrl Pts',(-20.2811434237709,46.7253815380931,
11.7129651872281));
#216719=CARTESIAN_POINT('Ctrl Pts',(-20.4297617895358,46.6606514517622,
11.766802474304));
#216720=CARTESIAN_POINT('Ctrl Pts',(-20.5052856677497,46.6274703145891,
11.8156221259305));
#216721=CARTESIAN_POINT('Ctrl Pts',(-20.6279730042247,46.5733312059487,
11.9221578130266));
#216722=CARTESIAN_POINT('Ctrl Pts',(-20.6782221747588,46.5510138685914,
11.9820179645085));
#216723=CARTESIAN_POINT('Ctrl Pts',(-20.7329312300596,46.5266689788808,
12.0750948165166));
#216724=CARTESIAN_POINT('Ctrl Pts',(-20.7500391975615,46.5190379814949,
12.1140346908314));
#216725=CARTESIAN_POINT('Ctrl Pts',(-20.760245397567,46.5144843079898,12.1707343204851));
#216726=CARTESIAN_POINT('Ctrl Pts',(-20.7615735112744,46.5138915363639,
12.1855781549886));
#216727=CARTESIAN_POINT('Ctrl Pts',(-20.7615735113257,46.5138915363323,
12.2003119431949));
#216728=CARTESIAN_POINT('Origin',(0.00213664415269932,-0.0131823338089987,
11.7003119166306));
#216729=CARTESIAN_POINT('Origin',(0.00213664413728054,-0.0131823337795822,
11.7003119181675));
#216730=CARTESIAN_POINT('',(-27.2760020831348,43.0194031089806,12.7003119425162));
#216731=CARTESIAN_POINT('Origin',(35.9435444657062,41.4002961276863,19.7003119443422));
#216732=CARTESIAN_POINT('',(28.9442551336469,41.3005518003186,11.7003119443283));
#216733=CARTESIAN_POINT('',(28.9442551380812,41.3005517957326,15.7003119443544));
#216734=CARTESIAN_POINT('Origin',(35.9435444655394,41.4002961245009,11.7003119444346));
#216735=CARTESIAN_POINT('Origin',(0.00278467173238539,4.23644579692876,
19.7003119599044));
#216736=CARTESIAN_POINT('',(28.6217104600463,41.1396580410313,11.7003119443822));
#216737=CARTESIAN_POINT('',(28.6217104613212,41.1396580416253,15.7003119429773));
#216738=CARTESIAN_POINT('Origin',(0.00278467176208608,4.23644579401781,
11.7003115819637));
#216739=CARTESIAN_POINT('Origin',(-46.9895281703212,30.3542917342413,19.7003119450768));
#216740=CARTESIAN_POINT('',(-40.1556488787858,31.8702382457386,11.7003119453233));
#216741=CARTESIAN_POINT('',(-40.1556488782435,31.8702382488661,15.7003119441605));
#216742=CARTESIAN_POINT('Origin',(-46.989528170488,30.3542917310529,11.7003119453141));
#216743=CARTESIAN_POINT('Origin',(0.0021366426069136,-0.0131823358162819,
19.7003119607427));
#216744=CARTESIAN_POINT('',(-39.8041388920464,31.7887152640222,11.7003119442024));
#216745=CARTESIAN_POINT('',(-39.804138893113,31.788715264578,15.7003119429984));
#216746=CARTESIAN_POINT('Origin',(0.0021366429228209,-0.0131823387147278,
11.7003119601043));
#216747=CARTESIAN_POINT('Origin',(-34.6418564233429,43.9207884355879,19.7003119411433));
#216748=CARTESIAN_POINT('Origin',(-34.6418564235091,43.9207884323892,11.7003119413803));
#216749=CARTESIAN_POINT('Origin',(0.00213664260705571,-0.0131823358161398,
19.7003119615649));
#216750=CARTESIAN_POINT('',(-37.0000006861058,35.0117020678101,11.7003119441527));
#216751=CARTESIAN_POINT('Ctrl Pts',(-36.9995051362904,35.0122310473526,
19.7003119444076));
#216752=CARTESIAN_POINT('Ctrl Pts',(-36.9996789954852,35.0120552684918,
17.0336452777241));
#216753=CARTESIAN_POINT('Ctrl Pts',(-36.9997610447091,35.0119665987144,
14.3669786109816));
#216754=CARTESIAN_POINT('Ctrl Pts',(-36.9999994222901,35.0117010253675,
11.7003119441182));
#216755=CARTESIAN_POINT('Origin',(0.00213664341274011,-0.0131823391591013,
11.7003123459074));
#216756=CARTESIAN_POINT('Origin',(20.7650973294083,51.5842689605196,19.7003119481182));
#216757=CARTESIAN_POINT('Origin',(20.7650973292509,51.5842689654691,11.7003119478164));
#216758=CARTESIAN_POINT('Origin',(0.00278467173231434,4.23644579692876,
19.7003119605703));
#216759=CARTESIAN_POINT('',(24.9033497197673,43.7440633829482,11.7003119442099));
#216760=CARTESIAN_POINT('',(24.903349719893,43.7440633831476,11.7003119441604));
#216761=CARTESIAN_POINT('Origin',(0.00278467230771184,4.23644579499054,
11.7003119608301));
#216762=CARTESIAN_POINT('Origin',(-46.9895281705912,30.3542917308656,20.7202959446369));
#216763=CARTESIAN_POINT('',(-41.1104127855861,31.4480934872323,21.7002959446221));
#216764=CARTESIAN_POINT('',(-42.0738798511341,31.2688416787917,20.7202959444297));
#216765=CARTESIAN_POINT('Origin',(-41.110412785638,31.4480934885067,20.7202959448956));
#216766=CARTESIAN_POINT('',(-42.1429801346493,29.1242636872849,20.7202790611457));
#216767=CARTESIAN_POINT('Origin',(-46.9895281705682,30.3542917303565,20.7202959446376));
#216768=CARTESIAN_POINT('',(-41.0595791551493,31.1265877540875,21.7000964838176));
#216769=CARTESIAN_POINT('Ctrl Pts',(-42.1429801346493,29.1242636872849,
20.7202790611457));
#216770=CARTESIAN_POINT('Ctrl Pts',(-42.1421641548205,29.1263513915346,
20.7341549554576));
#216771=CARTESIAN_POINT('Ctrl Pts',(-42.1411127472366,29.1283168020811,
20.7466667357262));
#216772=CARTESIAN_POINT('Ctrl Pts',(-42.1401296180729,29.1296129018642,
20.7577210720084));
#216773=CARTESIAN_POINT('Ctrl Pts',(-42.1396379086936,29.1302611426483,
20.763249868257));
#216774=CARTESIAN_POINT('Ctrl Pts',(-42.139162930566,29.1307418369353,20.7684143901873));
#216775=CARTESIAN_POINT('Ctrl Pts',(-42.1387214782789,29.1310591356165,
20.773208290493));
#216776=CARTESIAN_POINT('Ctrl Pts',(-42.1385007521354,29.1312177849571,
20.7756052406458));
#216777=CARTESIAN_POINT('Ctrl Pts',(-42.1382883798619,29.1313355785997,
20.7779095315656));
#216778=CARTESIAN_POINT('Ctrl Pts',(-42.1380862726845,29.131412983874,20.7801205390656));
#216779=CARTESIAN_POINT('Ctrl Pts',(-42.1379852190958,29.1314516865112,
20.7812260428156));
#216780=CARTESIAN_POINT('Ctrl Pts',(-42.137886717276,29.1314802885122,20.782308229036));
#216781=CARTESIAN_POINT('Ctrl Pts',(-42.1377932701369,29.1314940448163,
20.7833550751035));
#216782=CARTESIAN_POINT('Ctrl Pts',(-42.1376998229978,29.1315078011204,
20.7844019211709));
#216783=CARTESIAN_POINT('Ctrl Pts',(-42.1376087867164,29.1315167917581,
20.7854367926427));
#216784=CARTESIAN_POINT('Ctrl Pts',(-42.1374138117156,29.1315149687396,
20.7875992057198));
#216785=CARTESIAN_POINT('Ctrl Pts',(-42.1366339117123,29.131507676666,20.7962488580286));
#216786=CARTESIAN_POINT('Ctrl Pts',(-42.1358196695699,29.1314879709498,
20.8039496808113));
#216787=CARTESIAN_POINT('Ctrl Pts',(-42.1351841781371,29.1314941235894,
20.809543044516));
#216788=CARTESIAN_POINT('Ctrl Pts',(-42.1348664324207,29.1314971999092,
20.8123397263684));
#216789=CARTESIAN_POINT('Ctrl Pts',(-42.1345948193486,29.1315071025594,
20.8146093112943));
#216790=CARTESIAN_POINT('Ctrl Pts',(-42.1343802782614,29.1315265773108,
20.8163491578175));
#216791=CARTESIAN_POINT('Ctrl Pts',(-42.1342730077178,29.1315363146866,
20.8172190810791));
#216792=CARTESIAN_POINT('Ctrl Pts',(-42.1341798924782,29.1315484167755,
20.8179565664328));
#216793=CARTESIAN_POINT('Ctrl Pts',(-42.1341097418262,29.1315644993313,
20.8184950647297));
#216794=CARTESIAN_POINT('Ctrl Pts',(-42.1340395911742,29.1315805818871,
20.8190335630265));
#216795=CARTESIAN_POINT('Ctrl Pts',(-42.1339776703246,29.1315981329844,
20.8195055981305));
#216796=CARTESIAN_POINT('Ctrl Pts',(-42.1337869477069,29.1316771643124,
20.8208694525445));
#216797=CARTESIAN_POINT('Ctrl Pts',(-42.1330240572359,29.1319932896241,
20.8263248702008));
#216798=CARTESIAN_POINT('Ctrl Pts',(-42.1319820901846,29.1329353651244,
20.8323348759825));
#216799=CARTESIAN_POINT('Ctrl Pts',(-42.1308423731998,29.1342093957049,
20.838051693387));
#216800=CARTESIAN_POINT('Ctrl Pts',(-42.129702656215,29.1354834262853,20.8437685107915));
#216801=CARTESIAN_POINT('Ctrl Pts',(-42.1284662306743,29.1370897276318,
20.8491921305393));
#216802=CARTESIAN_POINT('Ctrl Pts',(-42.1273664991612,29.1387463152583,
20.8534827276637));
#216803=CARTESIAN_POINT('Ctrl Pts',(-42.125167036135,29.1420594905113,20.8620639219125));
#216804=CARTESIAN_POINT('Ctrl Pts',(-42.1222458376781,29.147022951718,20.8718806539813));
#216805=CARTESIAN_POINT('Ctrl Pts',(-42.1185029626958,29.1536210494462,
20.882942550822));
#216806=CARTESIAN_POINT('Ctrl Pts',(-42.1166315252047,29.1569200983103,
20.8884734992424));
#216807=CARTESIAN_POINT('Ctrl Pts',(-42.11455432168,29.1606278120241,20.8943156562915));
#216808=CARTESIAN_POINT('Ctrl Pts',(-42.1122566744967,29.1647423821117,
20.9004694053908));
#216809=CARTESIAN_POINT('Ctrl Pts',(-42.1107518752858,29.1674371395425,
20.9044996833443));
#216810=CARTESIAN_POINT('Ctrl Pts',(-42.1089218545125,29.1707300573434,
20.9092464833907));
#216811=CARTESIAN_POINT('Ctrl Pts',(-42.1072128884236,29.1737879170598,
20.913563872964));
#216812=CARTESIAN_POINT('Ctrl Pts',(-42.1063124690925,29.1753990408956,
20.9158386173587));
#216813=CARTESIAN_POINT('Ctrl Pts',(-42.1054466189398,29.1769450769401,
20.9179943835948));
#216814=CARTESIAN_POINT('Ctrl Pts',(-42.1046861885864,29.1783050538097,
20.9198649802393));
#216815=CARTESIAN_POINT('Ctrl Pts',(-42.1002787845947,29.1861873897225,
20.9307068345676));
#216816=CARTESIAN_POINT('Ctrl Pts',(-42.0955395136981,29.1947185412524,
20.9415632790302));
#216817=CARTESIAN_POINT('Ctrl Pts',(-42.0904751085236,29.2039067027031,
20.9524246574445));
#216818=CARTESIAN_POINT('Ctrl Pts',(-42.0873315843241,29.2096098814328,
20.9591664177716));
#216819=CARTESIAN_POINT('Ctrl Pts',(-42.0838609725111,29.215950737323,20.9663091662161));
#216820=CARTESIAN_POINT('Ctrl Pts',(-42.0804382939019,29.2222152390419,
20.9731063185319));
#216821=CARTESIAN_POINT('Ctrl Pts',(-42.0783468329153,29.2260432236241,
20.9772597844315));
#216822=CARTESIAN_POINT('Ctrl Pts',(-42.0762743631006,29.2298428246652,
20.9812845502149));
#216823=CARTESIAN_POINT('Ctrl Pts',(-42.074315400646,29.2334518571297,20.9850135304808));
#216824=CARTESIAN_POINT('Ctrl Pts',(-42.0633654165696,29.253625213656,21.0058573574961));
#216825=CARTESIAN_POINT('Ctrl Pts',(-42.0509824161904,29.2764499000602,
21.0274146286365));
#216826=CARTESIAN_POINT('Ctrl Pts',(-42.0371062938829,29.3019942619666,
21.0495838182072));
#216827=CARTESIAN_POINT('Ctrl Pts',(-42.0248024715449,29.3246441985747,
21.0692410224182));
#216828=CARTESIAN_POINT('Ctrl Pts',(-42.0113247391371,29.3494326515961,
21.0893790841967));
#216829=CARTESIAN_POINT('Ctrl Pts',(-41.9966455616551,29.3764300410994,
21.1099058111435));
#216830=CARTESIAN_POINT('Ctrl Pts',(-41.9810284614011,29.4051524227852,
21.1317440887315));
#216831=CARTESIAN_POINT('Ctrl Pts',(-41.9640512567934,29.4363746700255,
21.1540208604103));
#216832=CARTESIAN_POINT('Ctrl Pts',(-41.9457116014845,29.470213012876,21.1765844985609));
#216833=CARTESIAN_POINT('Ctrl Pts',(-41.9365417738301,29.4871321843014,
21.1878663176362));
#216834=CARTESIAN_POINT('Ctrl Pts',(-41.9270318699968,29.5047059035696,
21.1992192422816));
#216835=CARTESIAN_POINT('Ctrl Pts',(-41.9171854449335,29.5229519573144,
21.2106205561556));
#216836=CARTESIAN_POINT('Ctrl Pts',(-41.9122622324018,29.5320749841868,
21.2163212130925));
#216837=CARTESIAN_POINT('Ctrl Pts',(-41.9072549073077,29.5413660962925,
21.2220339811827));
#216838=CARTESIAN_POINT('Ctrl Pts',(-41.902164236572,29.5508277639537,21.2277557208981));
#216839=CARTESIAN_POINT('Ctrl Pts',(-41.8996189012042,29.5555585977843,
21.2306165907557));
#216840=CARTESIAN_POINT('Ctrl Pts',(-41.8970527308981,29.5603320706694,
21.2334797045967));
#216841=CARTESIAN_POINT('Ctrl Pts',(-41.8944658375496,29.5651484993046,
21.2363446633789));
#216842=CARTESIAN_POINT('Ctrl Pts',(-41.8920231002387,29.5696965298368,
21.2390499707761));
#216843=CARTESIAN_POINT('Ctrl Pts',(-41.88905400133,29.5752306214491,21.2423118672057));
#216844=CARTESIAN_POINT('Ctrl Pts',(-41.8869973649484,29.5790662238962,
21.2445579266876));
#216845=CARTESIAN_POINT('Ctrl Pts',(-41.8868759943245,29.5792925786696,
21.2446904759526));
#216846=CARTESIAN_POINT('Ctrl Pts',(-41.8867578098476,29.5795130130813,
21.2448194979788));
#216847=CARTESIAN_POINT('Ctrl Pts',(-41.8866431099732,29.5797269736871,
21.244944673103));
#216848=CARTESIAN_POINT('Ctrl Pts',(-41.8757283632763,29.6000872907931,
21.2568562360478));
#216849=CARTESIAN_POINT('Ctrl Pts',(-41.8634749172113,29.6229951756788,
21.2698764762854));
#216850=CARTESIAN_POINT('Ctrl Pts',(-41.8498126674185,29.6485289964267,
21.2838772755238));
#216851=CARTESIAN_POINT('Ctrl Pts',(-41.8428635321203,29.6615164602594,
21.290998609833));
#216852=CARTESIAN_POINT('Ctrl Pts',(-41.8355499058937,29.6751837244562,
21.2983729914323));
#216853=CARTESIAN_POINT('Ctrl Pts',(-41.8278628751792,29.6895441205184,
21.3059792441661));
#216854=CARTESIAN_POINT('Ctrl Pts',(-41.816462870469,29.7108408459812,21.3172594536791));
#216855=CARTESIAN_POINT('Ctrl Pts',(-41.8042416072694,29.7336614775975,
21.3290499609016));
#216856=CARTESIAN_POINT('Ctrl Pts',(-41.7911763787761,29.7580593570741,
21.3412645816186));
#216857=CARTESIAN_POINT('Ctrl Pts',(-41.7846437645295,29.7702582968124,
21.347371891977));
#216858=CARTESIAN_POINT('Ctrl Pts',(-41.777900278061,29.7828517376495,21.3535849250199));
#216859=CARTESIAN_POINT('Ctrl Pts',(-41.7709440388809,29.7958475465462,
21.3598909713444));
#216860=CARTESIAN_POINT('Ctrl Pts',(-41.7674659192908,29.8023454509947,
21.3630439945068));
#216861=CARTESIAN_POINT('Ctrl Pts',(-41.76393460796,29.8089439467304,21.3662202690622));
#216862=CARTESIAN_POINT('Ctrl Pts',(-41.7603499673838,29.8156441120841,
21.3694180562993));
#216863=CARTESIAN_POINT('Ctrl Pts',(-41.7585576470956,29.818994194761,21.3710169499179));
#216864=CARTESIAN_POINT('Ctrl Pts',(-41.7567519943491,29.8223696948037,
21.3726212216693));
#216865=CARTESIAN_POINT('Ctrl Pts',(-41.7549329950335,29.8257707496608,
21.3742306493046));
#216866=CARTESIAN_POINT('Ctrl Pts',(-41.7540234953758,29.8274712770894,
21.3750353631222));
#216867=CARTESIAN_POINT('Ctrl Pts',(-41.7531106590666,29.8291781932199,
21.375841365908));
#216868=CARTESIAN_POINT('Ctrl Pts',(-41.7521944847389,29.8308915155758,
21.3766486293398));
#216869=CARTESIAN_POINT('Ctrl Pts',(-41.7512783104112,29.8326048379316,
21.3774558927717));
#216870=CARTESIAN_POINT('Ctrl Pts',(-41.7510189832372,29.8330897196426,
21.3776851373399));
#216871=CARTESIAN_POINT('Ctrl Pts',(-41.7494359464429,29.8360507189439,
21.3790741730797));
#216872=CARTESIAN_POINT('Ctrl Pts',(-41.7300502283348,29.8723108349302,
21.3960841727154));
#216873=CARTESIAN_POINT('Ctrl Pts',(-41.7120883932331,29.9058229702113,
21.4111183992563));
#216874=CARTESIAN_POINT('Ctrl Pts',(-41.6956827816227,29.9364568262002,
21.4244000485446));
#216875=CARTESIAN_POINT('Ctrl Pts',(-41.6791013529508,29.9674189817166,
21.4378240357479));
#216876=CARTESIAN_POINT('Ctrl Pts',(-41.6641089236307,29.9954398264592,
21.4494589003257));
#216877=CARTESIAN_POINT('Ctrl Pts',(-41.6507949115079,30.0203909975078,
21.4595148522928));
#216878=CARTESIAN_POINT('Ctrl Pts',(-41.6478135490186,30.0259782303227,
21.4617666481987));
#216879=CARTESIAN_POINT('Ctrl Pts',(-41.6449161886619,30.0314115969251,
21.4639391529605));
#216880=CARTESIAN_POINT('Ctrl Pts',(-41.6421035764206,30.0366897700982,
21.4660345007861));
#216881=CARTESIAN_POINT('Ctrl Pts',(-41.6374300030867,30.0454602394261,
21.4695162326719));
#216882=CARTESIAN_POINT('Ctrl Pts',(-41.6329897571485,30.0538021551371,
21.4727855624807));
#216883=CARTESIAN_POINT('Ctrl Pts',(-41.6287850645571,30.0617097203923,
21.4758521904232));
#216884=CARTESIAN_POINT('Ctrl Pts',(-41.6179589388204,30.0820698998502,
21.4837480589017));
#216885=CARTESIAN_POINT('Ctrl Pts',(-41.6086958940715,30.0995489080324,
21.4903029427516));
#216886=CARTESIAN_POINT('Ctrl Pts',(-41.6010164239889,30.1140635739872,
21.4956569288497));
#216887=CARTESIAN_POINT('Ctrl Pts',(-41.5983338131626,30.1191338717569,
21.4975271960578));
#216888=CARTESIAN_POINT('Ctrl Pts',(-41.595844273022,30.1238426599617,21.4992505508337));
#216889=CARTESIAN_POINT('Ctrl Pts',(-41.5935482116695,30.1281871289517,
21.5008317270991));
#216890=CARTESIAN_POINT('Ctrl Pts',(-41.5891137306645,30.1365777868023,
21.5038855201116));
#216891=CARTESIAN_POINT('Ctrl Pts',(-41.5854009849658,30.1436091368506,
21.5064096165019));
#216892=CARTESIAN_POINT('Ctrl Pts',(-41.5824113782456,30.1492653834926,
21.508430780706));
#216893=CARTESIAN_POINT('Ctrl Pts',(-41.5809165748855,30.1520935068136,
21.509441362808));
#216894=CARTESIAN_POINT('Ctrl Pts',(-41.5796024755438,30.1545778502959,
21.5103261000974));
#216895=CARTESIAN_POINT('Ctrl Pts',(-41.5784692167788,30.1567171210299,
21.5110873360948));
#216896=CARTESIAN_POINT('Ctrl Pts',(-41.5779025873962,30.1577867563969,
21.5114679540936));
#216897=CARTESIAN_POINT('Ctrl Pts',(-41.5773811631513,30.1587701233123,
21.5118176899955));
#216898=CARTESIAN_POINT('Ctrl Pts',(-41.5769049488406,30.1596670798014,
21.5121367827815));
#216899=CARTESIAN_POINT('Ctrl Pts',(-41.5766668416853,30.160115558046,21.5122963291745));
#216900=CARTESIAN_POINT('Ctrl Pts',(-41.5764400367051,30.1605424336688,
21.5124482143628));
#216901=CARTESIAN_POINT('Ctrl Pts',(-41.5762245343016,30.1609476912625,
21.51259246442));
#216902=CARTESIAN_POINT('Ctrl Pts',(-41.5761167830999,30.1611503200594,
21.5126645894487));
#216903=CARTESIAN_POINT('Ctrl Pts',(-41.5760118575214,30.1613475444345,
21.5127348055059));
#216904=CARTESIAN_POINT('Ctrl Pts',(-41.5759111706579,30.1615366545246,
21.5128021720477));
#216905=CARTESIAN_POINT('Ctrl Pts',(-41.5758104837944,30.1617257646148,
21.5128695385896));
#216906=CARTESIAN_POINT('Ctrl Pts',(-41.5757112149934,30.1619120524034,
21.5129361788028));
#216907=CARTESIAN_POINT('Ctrl Pts',(-41.5750600477435,30.1631342879571,
21.5133712448838));
#216908=CARTESIAN_POINT('Ctrl Pts',(-41.5519118048291,30.2065833488564,
21.5288373410808));
#216909=CARTESIAN_POINT('Ctrl Pts',(-41.5293338026354,30.2489916596574,
21.5430051681697));
#216910=CARTESIAN_POINT('Ctrl Pts',(-41.5074996497285,30.2900998183265,
21.5559212852161));
#216911=CARTESIAN_POINT('Ctrl Pts',(-41.4900249072364,30.3230003155489,
21.566258568295));
#216912=CARTESIAN_POINT('Ctrl Pts',(-41.4730263566449,30.3550673136853,
21.5757950627235));
#216913=CARTESIAN_POINT('Ctrl Pts',(-41.4565826897615,30.3861562329086,
21.5845729206173));
#216914=CARTESIAN_POINT('Ctrl Pts',(-41.4380879284856,30.4211230163783,
21.5944456812011));
#216915=CARTESIAN_POINT('Ctrl Pts',(-41.4202926834224,30.4548519224658,
21.6033617449847));
#216916=CARTESIAN_POINT('Ctrl Pts',(-41.4032123780022,30.4872670914668,
21.6114337618128));
#216917=CARTESIAN_POINT('Ctrl Pts',(-41.3946722252921,30.5034746759672,
21.6154697702267));
#216918=CARTESIAN_POINT('Ctrl Pts',(-41.3863104597554,30.5193538350274,
21.6192948086493));
#216919=CARTESIAN_POINT('Ctrl Pts',(-41.3781270753338,30.5348952672498,
21.6229230003918));
#216920=CARTESIAN_POINT('Ctrl Pts',(-41.374035383123,30.542665983361,21.624737096263));
#216921=CARTESIAN_POINT('Ctrl Pts',(-41.3699882841266,30.5503522678797,
21.6265019722671));
#216922=CARTESIAN_POINT('Ctrl Pts',(-41.3659856511188,30.5579529819939,
21.628219388919));
#216923=CARTESIAN_POINT('Ctrl Pts',(-41.3639843346149,30.5617533390511,
21.6290780972449));
#216924=CARTESIAN_POINT('Ctrl Pts',(-41.361994134435,30.5655323035111,21.6299249401591));
#216925=CARTESIAN_POINT('Ctrl Pts',(-41.3600150315241,30.5692897341392,
21.6307601351847));
#216926=CARTESIAN_POINT('Ctrl Pts',(-41.3590254800686,30.5711684494532,
21.6311777326975));
#216927=CARTESIAN_POINT('Ctrl Pts',(-41.3580387029208,30.5730417813091,
21.6315924182029));
#216928=CARTESIAN_POINT('Ctrl Pts',(-41.357054697275,30.5749097121537,21.632004218822));
#216929=CARTESIAN_POINT('Ctrl Pts',(-41.3560706916292,30.5767776429982,
21.6324160194411));
#216930=CARTESIAN_POINT('Ctrl Pts',(-41.3556611526255,30.5775551051182,
21.6325876848214));
#216931=CARTESIAN_POINT('Ctrl Pts',(-41.3541109918976,30.5804972841348,
21.6332309930376));
#216932=CARTESIAN_POINT('Ctrl Pts',(-41.3293084202509,30.6275721484,21.6435239244981));
#216933=CARTESIAN_POINT('Ctrl Pts',(-41.305657442126,30.6724765447568,21.6522445047956));
#216934=CARTESIAN_POINT('Ctrl Pts',(-41.2831444550166,30.7150321391385,
21.6596441268601));
#216935=CARTESIAN_POINT('Ctrl Pts',(-41.2718879614619,30.7363099363294,
21.6633439378924));
#216936=CARTESIAN_POINT('Ctrl Pts',(-41.2609150499702,30.7570006660292,
21.6667135258409));
#216937=CARTESIAN_POINT('Ctrl Pts',(-41.2502191542842,30.7770831997354,
21.6697837847047));
#216938=CARTESIAN_POINT('Ctrl Pts',(-41.2448712064412,30.7871244665884,
21.6713189141366));
#216939=CARTESIAN_POINT('Ctrl Pts',(-41.2395925104835,30.797013684252,21.6727791898487));
#216940=CARTESIAN_POINT('Ctrl Pts',(-41.2343819461146,30.8067483265283,
21.6741684082387));
#216941=CARTESIAN_POINT('Ctrl Pts',(-41.2317766639302,30.8116156476665,
21.6748630174338));
#216942=CARTESIAN_POINT('Ctrl Pts',(-41.2291884143989,30.8164443249439,
21.675539860743));
#216943=CARTESIAN_POINT('Ctrl Pts',(-41.2266170510245,30.8212340470791,
21.6761994047401));
#216944=CARTESIAN_POINT('Ctrl Pts',(-41.2243893061142,30.8253837052777,
21.6767708120322));
#216945=CARTESIAN_POINT('Ctrl Pts',(-41.2226370106943,30.8286461323076,
21.6772139752479));
#216946=CARTESIAN_POINT('Ctrl Pts',(-41.2201572144103,30.8332510166229,
21.6778290007739));
#216947=CARTESIAN_POINT('Ctrl Pts',(-41.2197747182877,30.8339612969017,
21.6779238653724));
#216948=CARTESIAN_POINT('Ctrl Pts',(-41.2193749329814,30.8347035591475,
21.6780227334623));
#216949=CARTESIAN_POINT('Ctrl Pts',(-41.2189534681178,30.8354860389093,
21.6781266001776));
#216950=CARTESIAN_POINT('Ctrl Pts',(-41.1970631435711,30.8761269971822,
21.683521299245));
#216951=CARTESIAN_POINT('Ctrl Pts',(-41.1745133448577,30.9173734791045,
21.6881292610646));
#216952=CARTESIAN_POINT('Ctrl Pts',(-41.1515034789569,30.9592606436217,
21.6917160766118));
#216953=CARTESIAN_POINT('Ctrl Pts',(-41.1290414846622,31.0001504625569,
21.6952174890367));
#216954=CARTESIAN_POINT('Ctrl Pts',(-41.1061414942025,31.0416509477556,
21.6977452688558));
#216955=CARTESIAN_POINT('Ctrl Pts',(-41.0830224933764,31.0837765467381,
21.6991134269385));
#216956=CARTESIAN_POINT('Ctrl Pts',(-41.0752296326646,31.0979760758502,
21.6995746002154));
#216957=CARTESIAN_POINT('Ctrl Pts',(-41.0674121447617,31.1122464662352,
21.6999043258905));
#216958=CARTESIAN_POINT('Ctrl Pts',(-41.0595791551493,31.1265877540874,
21.7000964838176));
#216959=CARTESIAN_POINT('Origin',(-47.0150632811706,30.3497696788671,21.7002954894114));
#216960=CARTESIAN_POINT('Origin',(-44.0401391810666,30.9030217039769,20.7202959435948));
#216961=CARTESIAN_POINT('',(-42.0738798478883,31.2688416564133,11.7003119438477));
#216962=CARTESIAN_POINT('Origin',(-44.0401391812537,30.9030217095699,11.7003119435915));
#216963=CARTESIAN_POINT('',(-42.0738798469114,31.2688416602596,16.2103039438688));
#216964=CARTESIAN_POINT('Origin',(-44.0401391812003,30.9030217102747,20.7202959450825));
#216965=CARTESIAN_POINT('Origin',(-50.1113934542618,16.7787196999062,14.7003119442546));
#216966=CARTESIAN_POINT('',(-49.3550306639384,14.5116268137831,14.7003081217639));
#216967=CARTESIAN_POINT('',(-49.6448821000099,14.5893398013648,14.7003119441111));
#216968=CARTESIAN_POINT('',(-48.7441425124783,16.445930014354,14.700311929307));
#216969=CARTESIAN_POINT('Origin',(0.032226882021007,-0.0221514937157963,
14.7003127690401));
#216970=CARTESIAN_POINT('',(-49.3248031410425,16.6016124683328,14.7003119357304));
#216971=CARTESIAN_POINT('Origin',(-49.9347327229052,14.6670524258114,8.20031194125924));
#216972=CARTESIAN_POINT('',(-50.4144338797101,14.8080729863396,8.20031193868274));
#216973=CARTESIAN_POINT('',(-50.4144338815862,14.8080729858806,11.2003119282129));
#216974=CARTESIAN_POINT('',(-50.0643063215404,14.1841334902877,8.20031193893151));
#216975=CARTESIAN_POINT('Origin',(-49.9347327229052,14.6670524258114,8.20031194376348));
#216976=CARTESIAN_POINT('',(-50.0643967511446,14.1841577330459,11.2003119585875));
#216977=CARTESIAN_POINT('Origin',(-49.9347327218985,14.6670524225651,14.2003119407559));
#216978=CARTESIAN_POINT('',(-49.4985500823603,14.0324477163989,14.2003119711411));
#216979=CARTESIAN_POINT('',(-49.0547354889227,13.913454788552,14.2003119640459));
#216980=CARTESIAN_POINT('Ctrl Pts',(-49.498549924622,14.0324483005256,14.200311974345));
#216981=CARTESIAN_POINT('Ctrl Pts',(-49.4985485603447,14.0324539986301,
14.2228845430918));
#216982=CARTESIAN_POINT('Ctrl Pts',(-49.4981328469297,14.03394049641,14.2449671057016));
#216983=CARTESIAN_POINT('Ctrl Pts',(-49.4973602131462,14.0366922037586,
14.2663800246987));
#216984=CARTESIAN_POINT('Ctrl Pts',(-49.4965621815614,14.0395343644602,
14.2884968231693));
#216985=CARTESIAN_POINT('Ctrl Pts',(-49.495383389626,14.0437262513942,14.3098993591346));
#216986=CARTESIAN_POINT('Ctrl Pts',(-49.4938833249312,14.0490478453906,
14.3304429961573));
#216987=CARTESIAN_POINT('Ctrl Pts',(-49.4929761218778,14.0522662174644,
14.3428672937895));
#216988=CARTESIAN_POINT('Ctrl Pts',(-49.4919513381847,14.0558981244463,
14.3549784640506));
#216989=CARTESIAN_POINT('Ctrl Pts',(-49.4908214705292,14.0598979101604,
14.3667531431789));
#216990=CARTESIAN_POINT('Ctrl Pts',(-49.4889908077261,14.0663785443222,
14.3858310121595));
#216991=CARTESIAN_POINT('Ctrl Pts',(-49.486884659138,14.0738230411425,14.4040240409277));
#216992=CARTESIAN_POINT('Ctrl Pts',(-49.4845612243867,14.0820073787186,
14.4212797100254));
#216993=CARTESIAN_POINT('Ctrl Pts',(-49.4820180291635,14.0909658262133,
14.4401674946703));
#216994=CARTESIAN_POINT('Ctrl Pts',(-49.4792173053506,14.1008111544568,
14.4579320802831));
#216995=CARTESIAN_POINT('Ctrl Pts',(-49.4762257927085,14.1112859469639,
14.4745470091955));
#216996=CARTESIAN_POINT('Ctrl Pts',(-49.4734367394425,14.1210518272219,
14.4900374741517));
#216997=CARTESIAN_POINT('Ctrl Pts',(-49.4704817448147,14.1313653773309,
14.5045293409891));
#216998=CARTESIAN_POINT('Ctrl Pts',(-49.4674091323936,14.142045339621,14.5180307857591));
#216999=CARTESIAN_POINT('Ctrl Pts',(-49.46399286781,14.1539197877859,14.5330422812793));
#217000=CARTESIAN_POINT('Ctrl Pts',(-49.460431587384,14.1662457693764,14.5468301199484));
#217001=CARTESIAN_POINT('Ctrl Pts',(-49.4567921448476,14.1787802400596,
14.559461938098));
#217002=CARTESIAN_POINT('Ctrl Pts',(-49.4555859865918,14.1829343255123,
14.5636482857583));
#217003=CARTESIAN_POINT('Ctrl Pts',(-49.4543711542356,14.1871116922906,
14.5677078462781));
#217004=CARTESIAN_POINT('Ctrl Pts',(-49.4531498242724,14.1913045901365,
14.5716435928032));
#217005=CARTESIAN_POINT('Ctrl Pts',(-49.4492370761768,14.2047372852767,
14.5842524578803));
#217006=CARTESIAN_POINT('Ctrl Pts',(-49.4452566236003,14.2183265277483,
14.5955903569789));
#217007=CARTESIAN_POINT('Ctrl Pts',(-49.4412671241333,14.2318522845663,
14.6057697735708));
#217008=CARTESIAN_POINT('Ctrl Pts',(-49.4392530332134,14.2386807361595,
14.6109088319156));
#217009=CARTESIAN_POINT('Ctrl Pts',(-49.4372364454218,14.2454938072564,
14.6157529363759));
#217010=CARTESIAN_POINT('Ctrl Pts',(-49.4352238110349,14.2522677419855,
14.6203181646051));
#217011=CARTESIAN_POINT('Ctrl Pts',(-49.4337239988444,14.2573156682012,
14.6237201659796));
#217012=CARTESIAN_POINT('Ctrl Pts',(-49.4322263564436,14.2623418435452,
14.6269672723819));
#217013=CARTESIAN_POINT('Ctrl Pts',(-49.4307333014354,14.267337251082,14.6300663488938));
#217014=CARTESIAN_POINT('Ctrl Pts',(-49.4306339297978,14.2676697249856,
14.630272610757));
#217015=CARTESIAN_POINT('Ctrl Pts',(-49.4305323315166,14.268009574836,14.6304828772549));
#217016=CARTESIAN_POINT('Ctrl Pts',(-49.4304286345968,14.2683563671179,
14.6306968071124));
#217017=CARTESIAN_POINT('Ctrl Pts',(-49.4294317952035,14.2716900843447,
14.632753316697));
#217018=CARTESIAN_POINT('Ctrl Pts',(-49.4282403498381,14.2756672426832,
14.6351453113042));
#217019=CARTESIAN_POINT('Ctrl Pts',(-49.4269721501978,14.2798910566813,
14.6375879383828));
#217020=CARTESIAN_POINT('Ctrl Pts',(-49.4263901017618,14.2818296034633,
14.6387089978957));
#217021=CARTESIAN_POINT('Ctrl Pts',(-49.4257920056471,14.2838197681399,
14.6398412683283));
#217022=CARTESIAN_POINT('Ctrl Pts',(-49.4251899383927,14.2858212998649,
14.6409605194527));
#217023=CARTESIAN_POINT('Ctrl Pts',(-49.4210892428317,14.2994537839426,
14.6485837676586));
#217024=CARTESIAN_POINT('Ctrl Pts',(-49.4168441135846,14.3134790407879,
14.6555398673093));
#217025=CARTESIAN_POINT('Ctrl Pts',(-49.4124714636223,14.3278339894842,
14.6617888847089));
#217026=CARTESIAN_POINT('Ctrl Pts',(-49.4032391735907,14.3581426240422,
14.6749828841247));
#217027=CARTESIAN_POINT('Ctrl Pts',(-49.393443641252,14.3899361586655,14.6850299684771));
#217028=CARTESIAN_POINT('Ctrl Pts',(-49.3832395067559,14.4225674394035,
14.6915248919159));
#217029=CARTESIAN_POINT('Ctrl Pts',(-49.374111879288,14.4517562132766,14.697334619493));
#217030=CARTESIAN_POINT('Ctrl Pts',(-49.364657297023,14.4816146900183,14.70030078384));
#217031=CARTESIAN_POINT('Ctrl Pts',(-49.3550306637623,14.511626814163,14.7003038433428));
#217032=CARTESIAN_POINT('Origin',(0.00213664336662589,-0.0131823400485587,
14.2003119113463));
#217033=CARTESIAN_POINT('',(-49.8087124380521,16.7313546665751,11.4502551739716));
#217034=CARTESIAN_POINT('',(-47.9793889833146,21.4174824066109,11.4503119348532));
#217035=CARTESIAN_POINT('Origin',(0.00213664335518615,-0.0131823398969289,
8.20031193856153));
#217036=CARTESIAN_POINT('Origin',(0.00213664342673781,-0.0131823399254927,
8.20031193769736));
#217037=CARTESIAN_POINT('',(-49.9347327234661,14.6670524164655,7.70031194023773));
#217038=CARTESIAN_POINT('Origin',(-49.9347327230893,14.6670524166362,8.20031193286219));
#217039=CARTESIAN_POINT('Origin',(0.00213666767663767,-0.013182348053391,
7.70031365514711));
#217040=CARTESIAN_POINT('Origin',(-47.8935902682844,14.1197963192789,8.20031194656671));
#217041=CARTESIAN_POINT('Origin',(-49.9347327257289,14.6670524080493,8.20031194658931));
#217042=CARTESIAN_POINT('',(-47.9057640778483,14.1230602810172,7.70031194405639));
#217043=CARTESIAN_POINT('',(-49.9347327234659,14.667052416404,7.70031194421364));
#217044=CARTESIAN_POINT('',(-48.044893369022,13.6427033485221,8.20031193389234));
#217045=CARTESIAN_POINT('Ctrl Pts',(-48.0448933705763,13.6427033430014,
8.20031194626658));
#217046=CARTESIAN_POINT('Ctrl Pts',(-48.0448933701527,13.6427033445356,
8.13752894183331));
#217047=CARTESIAN_POINT('Ctrl Pts',(-48.0414673426336,13.6547755949266,
8.07056178970853));
#217048=CARTESIAN_POINT('Ctrl Pts',(-48.0274776156651,13.7038549569482,
7.94737194649827));
#217049=CARTESIAN_POINT('Ctrl Pts',(-48.0169073871333,13.7408602846212,
7.89114928687077));
#217050=CARTESIAN_POINT('Ctrl Pts',(-47.9923791225201,13.8262083673936,
7.80236074420259));
#217051=CARTESIAN_POINT('Ctrl Pts',(-47.9767845104804,13.8802415571242,
7.76388013057897));
#217052=CARTESIAN_POINT('Ctrl Pts',(-47.9423656883665,13.9985555549397,
7.71285583342845));
#217053=CARTESIAN_POINT('Ctrl Pts',(-47.9235350046547,14.0628343909147,
7.7003119440819));
#217054=CARTESIAN_POINT('Ctrl Pts',(-47.9057640804377,14.1230602724804,
7.7003119441196));
#217055=CARTESIAN_POINT('',(-49.0547354888648,13.9134547885256,8.20031193389909));
#217056=CARTESIAN_POINT('Origin',(0.00213664328349239,-0.0131823387629026,
9.70031195030828));
#217057=CARTESIAN_POINT('',(-48.6473397497294,16.4199759715808,7.70031194442574));
#217058=CARTESIAN_POINT('',(-46.8053369126174,21.1027042083968,7.70031194381531));
#217059=CARTESIAN_POINT('Origin',(0.00213664323865714,-0.013182339554163,
7.70031195054493));
#217060=CARTESIAN_POINT('',(-46.80533691261,21.1027042085945,11.4503119348906));
#217061=CARTESIAN_POINT('',(-48.6473397498497,16.4199759715476,11.4502551739362));
#217062=CARTESIAN_POINT('Origin',(-52.2306253684053,-29.0321685018947,14.7003119442413));
#217063=CARTESIAN_POINT('',(-51.4525989730582,-31.2092761572205,14.7003119294141));
#217064=CARTESIAN_POINT('',(-51.4522939948103,-29.2092761799762,14.7003119382658));
#217065=CARTESIAN_POINT('',(-51.4524464829015,-30.2092761684725,14.7003119371549));
#217066=CARTESIAN_POINT('',(-52.0537243089284,-29.2091844666334,14.7003119213754));
#217067=CARTESIAN_POINT('',(-52.0537243091697,-29.2091844678274,14.70031192533));
#217068=CARTESIAN_POINT('',(-52.0539250024468,-31.2091844611297,14.7003119145067));
#217069=CARTESIAN_POINT('',(-51.7532705468117,-31.2092303080536,14.7003118993581));
#217070=CARTESIAN_POINT('Origin',(-52.2301267890264,-22.0321747443657,14.7003119440591));
#217071=CARTESIAN_POINT('',(-52.0534369283239,-24.2091807060129,14.7003119253647));
#217072=CARTESIAN_POINT('Ctrl Pts',(-52.0534369271896,-24.2091732101835,
14.7003119440713));
#217073=CARTESIAN_POINT('Ctrl Pts',(-52.0533644491133,-23.5425108947106,
14.7003119440786));
#217074=CARTESIAN_POINT('Ctrl Pts',(-52.053290842224,-22.8758476797074,
14.7003119440859));
#217075=CARTESIAN_POINT('Ctrl Pts',(-52.0533311957052,-22.2091844548905,
14.7003119440932));
#217076=CARTESIAN_POINT('',(-51.4515315490205,-24.2092762387381,14.7003119371998));
#217077=CARTESIAN_POINT('',(-52.0534369289042,-24.2091844539272,14.7003119223498));
#217078=CARTESIAN_POINT('',(-51.4512265597616,-22.2092762614884,14.7003119309985));
#217079=CARTESIAN_POINT('',(-51.4513790572746,-23.2092762501685,14.7003119368422));
#217080=CARTESIAN_POINT('',(-51.7522327013175,-22.2092303611211,14.7003118985641));
#217081=CARTESIAN_POINT('Origin',(-52.053920404416,-31.209184451439,8.2003127654675));
#217082=CARTESIAN_POINT('',(-52.5539204010094,-31.2091456065585,11.2004742200725));
#217083=CARTESIAN_POINT('',(-52.0539987332598,-31.7091844543,8.20031292751274));
#217084=CARTESIAN_POINT('Origin',(-51.4525989727189,-31.2092762156161,14.2003119579366));
#217085=CARTESIAN_POINT('',(-51.4526752373823,-31.7092761505177,14.2003098874347));
#217086=CARTESIAN_POINT('',(-51.0049770508682,-31.7093444201748,14.2003078306363));
#217087=CARTESIAN_POINT('Origin',(-51.4525989727099,-31.2092761563525,14.2003119441177));
#217088=CARTESIAN_POINT('Origin',(-52.5539345288353,-31.3891468052626,8.02332401216475));
#217089=CARTESIAN_POINT('',(-52.553763406378,-29.2091096855648,14.2001532163874));
#217090=CARTESIAN_POINT('Ctrl Pts',(-52.5537633980142,-29.2091104200588,
14.2001532167043));
#217091=CARTESIAN_POINT('Ctrl Pts',(-52.5538157517389,-29.8757907621109,
14.2002403478767));
#217092=CARTESIAN_POINT('Ctrl Pts',(-52.553868074051,-30.5424681843027,
14.2002635945295));
#217093=CARTESIAN_POINT('Ctrl Pts',(-52.5539204007678,-31.2091453117716,
14.2002993252472));
#217094=CARTESIAN_POINT('',(-52.5537634232786,-29.2091104200568,14.2001532160565));
#217095=CARTESIAN_POINT('',(-52.5533705316214,-24.2091084042733,14.2012642838317));
#217096=CARTESIAN_POINT('',(-52.5533709856014,-24.2091082179408,7.77332660851251));
#217097=CARTESIAN_POINT('Ctrl Pts',(-52.5532139862382,-22.2091452194828,
14.2004768198449));
#217098=CARTESIAN_POINT('Ctrl Pts',(-52.5532662579349,-22.8757997585619,
14.2006355399627));
#217099=CARTESIAN_POINT('Ctrl Pts',(-52.5533186497866,-23.5424542785478,
14.2007942603329));
#217100=CARTESIAN_POINT('Ctrl Pts',(-52.5533700785212,-24.2091084043076,
14.2012642848799));
#217101=CARTESIAN_POINT('',(-52.5532140134148,-22.2091452599781,8.20030510540903));
#217102=CARTESIAN_POINT('',(-52.5532140134967,-22.2091452599781,8.20030510540903));
#217103=CARTESIAN_POINT('',(-52.5532140134148,-22.2091452599781,8.20030510540903));
#217104=CARTESIAN_POINT('Origin',(-52.0532140153333,-22.2091844640156,8.20031194422803));
#217105=CARTESIAN_POINT('',(-52.0531772316214,-21.9679682511128,7.76234535017792));
#217106=CARTESIAN_POINT('',(-52.0531828104654,-22.2091842793952,7.70031194395656));
#217107=CARTESIAN_POINT('Origin',(-52.0532140138661,-22.2091844636677,8.20031194396719));
#217108=CARTESIAN_POINT('',(-52.0531479852884,-21.7091844682125,8.20030057688455));
#217109=CARTESIAN_POINT('Origin',(-52.0531420141241,-22.2091844629426,8.20031193889818));
#217110=CARTESIAN_POINT('',(-49.9544504683827,-21.7095045005794,8.20030748894808));
#217111=CARTESIAN_POINT('',(-52.0531479852884,-21.7091844685294,8.20030057688463));
#217112=CARTESIAN_POINT('',(-49.9545267141647,-22.2095044195893,7.70031194426132));
#217113=CARTESIAN_POINT('Origin',(-49.9545267141797,-22.2095044956217,8.20031194458132));
#217114=CARTESIAN_POINT('',(-51.003665908471,-22.20934443424,7.70031194413754));
#217115=CARTESIAN_POINT('Origin',(-52.0532097751654,-22.1551836289078,8.20031193641782));
#217116=CARTESIAN_POINT('Ctrl Pts',(-52.0531936357624,-22.2091842410365,
7.700311944571));
#217117=CARTESIAN_POINT('Ctrl Pts',(-52.0649237310448,-22.209182443341,
7.70031146647203));
#217118=CARTESIAN_POINT('Ctrl Pts',(-52.0764175474096,-22.2090978521564,
7.70072058564575));
#217119=CARTESIAN_POINT('Ctrl Pts',(-52.087788875971,-22.209005787976,7.70150882962972));
#217120=CARTESIAN_POINT('Ctrl Pts',(-52.0994677542843,-22.2089112338214,
7.70231839251591));
#217121=CARTESIAN_POINT('Ctrl Pts',(-52.111018785834,-22.2088082470193,
7.70352808493431));
#217122=CARTESIAN_POINT('Ctrl Pts',(-52.1225565658984,-22.2087396971894,
7.70514387893794));
#217123=CARTESIAN_POINT('Ctrl Pts',(-52.1344486265172,-22.2086690424596,
7.70680928771948));
#217124=CARTESIAN_POINT('Ctrl Pts',(-52.1463277928288,-22.2086340307122,
7.70890657131326));
#217125=CARTESIAN_POINT('Ctrl Pts',(-52.1582905096362,-22.2086525693531,
7.71147797709336));
#217126=CARTESIAN_POINT('Ctrl Pts',(-52.160679377021,-22.2086562713846,
7.7119914680921));
#217127=CARTESIAN_POINT('Ctrl Pts',(-52.1630714552694,-22.2086620466651,
7.7125239627535));
#217128=CARTESIAN_POINT('Ctrl Pts',(-52.1654673222045,-22.2086699603235,
7.71307593327619));
#217129=CARTESIAN_POINT('Ctrl Pts',(-52.1765019143089,-22.2087064080876,
7.71561813187754));
#217130=CARTESIAN_POINT('Ctrl Pts',(-52.1876383759938,-22.2087852143656,
7.71857541544669));
#217131=CARTESIAN_POINT('Ctrl Pts',(-52.1989624842049,-22.2088760381395,
7.72202616286507));
#217132=CARTESIAN_POINT('Ctrl Pts',(-52.2065057802971,-22.2089365383225,
7.724324799458));
#217133=CARTESIAN_POINT('Ctrl Pts',(-52.2141316363904,-22.209001757016,
7.72684303328122));
#217134=CARTESIAN_POINT('Ctrl Pts',(-52.2218557811358,-22.2090572020397,
7.72961040548864));
#217135=CARTESIAN_POINT('Ctrl Pts',(-52.2341826027643,-22.2091456857411,
7.73402680428816));
#217136=CARTESIAN_POINT('Ctrl Pts',(-52.2467231980483,-22.2092354317436,
7.73906378687847));
#217137=CARTESIAN_POINT('Ctrl Pts',(-52.2594656577753,-22.209303314298,
7.74483390329338));
#217138=CARTESIAN_POINT('Ctrl Pts',(-52.2721077486364,-22.2093706621602,
7.7505585700814));
#217139=CARTESIAN_POINT('Ctrl Pts',(-52.2849484458086,-22.2094158168019,
7.75700550062411));
#217140=CARTESIAN_POINT('Ctrl Pts',(-52.2979270543072,-22.2094295979531,
7.7642896187192));
#217141=CARTESIAN_POINT('Ctrl Pts',(-52.3029542492711,-22.2094349360087,
7.76711108311643));
#217142=CARTESIAN_POINT('Ctrl Pts',(-52.3080016198945,-22.2094357623886,
7.77005815884907));
#217143=CARTESIAN_POINT('Ctrl Pts',(-52.3130637056797,-22.2094323881478,
7.77313741686929));
#217144=CARTESIAN_POINT('Ctrl Pts',(-52.3258977298894,-22.2094238333562,
7.78094433157925));
#217145=CARTESIAN_POINT('Ctrl Pts',(-52.3388288643335,-22.2093857960427,
7.78960175108071));
#217146=CARTESIAN_POINT('Ctrl Pts',(-52.3517328605957,-22.2093346068563,
7.79920537944706));
#217147=CARTESIAN_POINT('Ctrl Pts',(-52.3545658042331,-22.2093233687812,
7.80131376024038));
#217148=CARTESIAN_POINT('Ctrl Pts',(-52.3573972827677,-22.2093116037525,
7.80346768596277));
#217149=CARTESIAN_POINT('Ctrl Pts',(-52.3602257225959,-22.2092996690911,
7.80566805645828));
#217150=CARTESIAN_POINT('Ctrl Pts',(-52.3680816832651,-22.2092665206995,
7.81177956142922));
#217151=CARTESIAN_POINT('Ctrl Pts',(-52.3759143989648,-22.2092315688957,
7.81824951894208));
#217152=CARTESIAN_POINT('Ctrl Pts',(-52.3836855292034,-22.2092041157085,
7.82509390370256));
#217153=CARTESIAN_POINT('Ctrl Pts',(-52.3875710943227,-22.2091903891149,
7.82851609608281));
#217154=CARTESIAN_POINT('Ctrl Pts',(-52.3914412561596,-22.2091785371752,
7.83203190294531));
#217155=CARTESIAN_POINT('Ctrl Pts',(-52.3952905748804,-22.2091701150277,
7.83564274208241));
#217156=CARTESIAN_POINT('Ctrl Pts',(-52.3972210736853,-22.2091658911775,
7.8374536393202));
#217157=CARTESIAN_POINT('Ctrl Pts',(-52.3994714852488,-22.2091710578114,
7.8395985531234));
#217158=CARTESIAN_POINT('Ctrl Pts',(-52.4015489978068,-22.2091684638302,
7.84161605699983));
#217159=CARTESIAN_POINT('Ctrl Pts',(-52.4036139420905,-22.2091658855417,
7.84362135563491));
#217160=CARTESIAN_POINT('Ctrl Pts',(-52.4055085206148,-22.2091566971402,
7.84549964738408));
#217161=CARTESIAN_POINT('Ctrl Pts',(-52.4067705380868,-22.2091567126793,
7.8467616872224));
#217162=CARTESIAN_POINT('Ctrl Pts',(-52.4168974029176,-22.209156837371,
7.8568887315287));
#217163=CARTESIAN_POINT('Ctrl Pts',(-52.4270809350013,-22.2091820329296,
7.86794160541142));
#217164=CARTESIAN_POINT('Ctrl Pts',(-52.4371393314461,-22.2092009369418,
7.87999748759508));
#217165=CARTESIAN_POINT('Ctrl Pts',(-52.4471977278909,-22.209219840954,
7.89205336977874));
#217166=CARTESIAN_POINT('Ctrl Pts',(-52.4571305966573,-22.2092322353643,
7.90511296173631));
#217167=CARTESIAN_POINT('Ctrl Pts',(-52.4667214363748,-22.209231635277,
7.91922190484367));
#217168=CARTESIAN_POINT('Ctrl Pts',(-52.4763122760922,-22.2092310351897,
7.93333084795103));
#217169=CARTESIAN_POINT('Ctrl Pts',(-52.4855584731229,-22.2092154212957,
7.9484881148405));
#217170=CARTESIAN_POINT('Ctrl Pts',(-52.4942094196028,-22.2091946581283,
7.96467864224536));
#217171=CARTESIAN_POINT('Ctrl Pts',(-52.4985348928428,-22.2091842765446,
7.97277390594782));
#217172=CARTESIAN_POINT('Ctrl Pts',(-52.5027111559694,-22.2091729367534,
7.98112649773041));
#217173=CARTESIAN_POINT('Ctrl Pts',(-52.5067053674825,-22.2091638712828,
7.98972801136024));
#217174=CARTESIAN_POINT('Ctrl Pts',(-52.5087024732391,-22.2091593385475,
7.99402876817517));
#217175=CARTESIAN_POINT('Ctrl Pts',(-52.5106540860777,-22.2091553743914,
7.99839174648904));
#217176=CARTESIAN_POINT('Ctrl Pts',(-52.5125560402083,-22.2091525375231,
8.00281535479406));
#217177=CARTESIAN_POINT('Ctrl Pts',(-52.5136084928565,-22.2091509677325,
8.00526317317212));
#217178=CARTESIAN_POINT('Ctrl Pts',(-52.5148409129305,-22.2091528370492,
8.00819537285536));
#217179=CARTESIAN_POINT('Ctrl Pts',(-52.515924112619,-22.2091515315899,
8.01084066815955));
#217180=CARTESIAN_POINT('Ctrl Pts',(-52.5167984319935,-22.2091504778707,
8.01297585427575));
#217181=CARTESIAN_POINT('Ctrl Pts',(-52.5175771364492,-22.2091479749981,
8.01492322575326));
#217182=CARTESIAN_POINT('Ctrl Pts',(-52.5181088789069,-22.2091479740186,
8.01626639508734));
#217183=CARTESIAN_POINT('Ctrl Pts',(-52.5231341542354,-22.2091479647625,
8.02896012608221));
#217184=CARTESIAN_POINT('Ctrl Pts',(-52.5279510883879,-22.2091777806838,
8.04264657767894));
#217185=CARTESIAN_POINT('Ctrl Pts',(-52.5323233883568,-22.2092000913278,
8.05729373529617));
#217186=CARTESIAN_POINT('Ctrl Pts',(-52.536575650564,-22.2092217894521,
8.07153876770967));
#217187=CARTESIAN_POINT('Ctrl Pts',(-52.5404065513227,-22.2092361929498,
8.08669282879995));
#217188=CARTESIAN_POINT('Ctrl Pts',(-52.5435903016505,-22.2092327971928,
8.1026846165245));
#217189=CARTESIAN_POINT('Ctrl Pts',(-52.5466728310589,-22.209229509397,
8.1181679776175));
#217190=CARTESIAN_POINT('Ctrl Pts',(-52.5491479032025,-22.2092094739456,
8.1344367106377));
#217191=CARTESIAN_POINT('Ctrl Pts',(-52.5508142566891,-22.209187640362,
8.15138343095004));
#217192=CARTESIAN_POINT('Ctrl Pts',(-52.5510889044581,-22.2091840417588,
8.15417658316174));
#217193=CARTESIAN_POINT('Ctrl Pts',(-52.5513416069392,-22.2091804506692,
8.15698805594291));
#217194=CARTESIAN_POINT('Ctrl Pts',(-52.5515714969587,-22.2091770015008,
8.15981725236293));
#217195=CARTESIAN_POINT('Ctrl Pts',(-52.5526396929467,-22.2091609747595,
8.17296326136006));
#217196=CARTESIAN_POINT('Ctrl Pts',(-52.5532138243537,-22.2091452521414,
8.18648646427274));
#217197=CARTESIAN_POINT('Ctrl Pts',(-52.5532140133583,-22.2091452599782,
8.20030510540901));
#217198=CARTESIAN_POINT('',(-52.053171985157,-22.2091842418845,7.70031194254472));
#217199=CARTESIAN_POINT('Origin',(-51.3556211202987,-29.3862738475977,7.52332920432181));
#217200=CARTESIAN_POINT('',(-51.3555941320398,-29.20929093219,7.70031194427411));
#217201=CARTESIAN_POINT('',(-51.3548316791638,-24.2092910344815,7.70031194418131));
#217202=CARTESIAN_POINT('',(-51.3552129056928,-26.7092913118671,7.70031194422849));
#217203=CARTESIAN_POINT('',(-51.3548316791817,-24.2092909842441,11.4503119439888));
#217204=CARTESIAN_POINT('',(-51.3555941320578,-29.2092909257966,11.4503119445514));
#217205=CARTESIAN_POINT('Origin',(34.5652462402781,-32.47441118425,20.7202959442149));
#217206=CARTESIAN_POINT('',(34.565246238745,-32.4744111839334,21.700295945482));
#217207=CARTESIAN_POINT('',(32.83020008131,-29.8611030814516,21.7002959440131));
#217208=CARTESIAN_POINT('Origin',(34.5652462401088,-32.4744111845851,20.7202959462187));
#217209=CARTESIAN_POINT('Origin',(31.5494163921166,-34.4767024533962,20.7202959450234));
#217210=CARTESIAN_POINT('',(28.5335865414482,-36.4789937209443,21.700295944181));
#217211=CARTESIAN_POINT('Origin',(31.549416392175,-34.4767024551973,21.7002959450237));
#217212=CARTESIAN_POINT('Origin',(28.5335865430466,-36.4789937221846,20.7202959444652));
#217213=CARTESIAN_POINT('Origin',(26.824686001507,-33.9050658690599,20.7202959440579));
#217214=CARTESIAN_POINT('',(28.533586540212,-36.4789937190824,21.7002959442289));
#217215=CARTESIAN_POINT('Origin',(23.1766328738615,-38.3177465468461,20.7002959406604));
#217216=CARTESIAN_POINT('',(20.8978851473468,-32.7673133403331,21.700295945098));
#217217=CARTESIAN_POINT('',(21.2776764448764,-33.6923855373303,20.7002959434459));
#217218=CARTESIAN_POINT('Origin',(20.8978851330516,-32.7673133450526,20.7002959453159));
#217219=CARTESIAN_POINT('Origin',(23.1766328738446,-38.3177465481609,20.700295945345));
#217220=CARTESIAN_POINT('Ctrl Pts',(25.3119115196395,-32.7231462842349,
21.7002609211945));
#217221=CARTESIAN_POINT('Ctrl Pts',(25.1790133506226,-32.6676619937354,
21.7002790767106));
#217222=CARTESIAN_POINT('Ctrl Pts',(25.0296509479386,-32.6127545125962,
21.700289252912));
#217223=CARTESIAN_POINT('Ctrl Pts',(24.7802529410485,-32.536653416781,21.7002956358968));
#217224=CARTESIAN_POINT('Ctrl Pts',(24.6929009842572,-32.51234214807,21.7002958256425));
#217225=CARTESIAN_POINT('Ctrl Pts',(24.5555388106441,-32.4782421126235,
21.7002959548729));
#217226=CARTESIAN_POINT('Ctrl Pts',(24.4852751208985,-32.4617849209059,
21.7002959391295));
#217227=CARTESIAN_POINT('Ctrl Pts',(24.40054135514,-32.4438050329573,21.7002959451796));
#217228=CARTESIAN_POINT('Ctrl Pts',(24.3574868116793,-32.4351437895834,
21.7002959424559));
#217229=CARTESIAN_POINT('Ctrl Pts',(24.3388877716065,-32.4315048166696,
21.700295938015));
#217230=CARTESIAN_POINT('Ctrl Pts',(24.3264557561862,-32.4290953401817,
21.7002959340122));
#217231=CARTESIAN_POINT('Ctrl Pts',(24.3213510692529,-32.4281132605776,
21.7002959320754));
#217232=CARTESIAN_POINT('Ctrl Pts',(24.0779333292081,-32.3818309092758,
21.7002958066935));
#217233=CARTESIAN_POINT('Ctrl Pts',(23.8648495599651,-32.3555591469361,
21.7002952412872));
#217234=CARTESIAN_POINT('Ctrl Pts',(23.5830092701864,-32.3319368738763,
21.7002952803384));
#217235=CARTESIAN_POINT('Ctrl Pts',(23.4953278971265,-32.3267190876652,
21.7002954066797));
#217236=CARTESIAN_POINT('Ctrl Pts',(23.373393337136,-32.3216100671519,21.7002956492234));
#217237=CARTESIAN_POINT('Ctrl Pts',(23.31482103004,-32.3197377221953,21.7002957805119));
#217238=CARTESIAN_POINT('Ctrl Pts',(23.250702110597,-32.3184996411197,21.7002958914312));
#217239=CARTESIAN_POINT('Ctrl Pts',(23.2196985052259,-32.3180885035592,
21.7002959263109));
#217240=CARTESIAN_POINT('Ctrl Pts',(23.2044608977625,-32.3179313901292,
21.7002959372829));
#217241=CARTESIAN_POINT('Ctrl Pts',(23.1979871300011,-32.3178740684986,
21.7002959404505));
#217242=CARTESIAN_POINT('Ctrl Pts',(23.1936838728017,-32.3178380383303,
21.700295942204));
#217243=CARTESIAN_POINT('Ctrl Pts',(23.1927607315772,-32.317830172301,21.7002959426102));
#217244=CARTESIAN_POINT('Ctrl Pts',(22.9742805948506,-32.3162111459069,
21.700295994707));
#217245=CARTESIAN_POINT('Ctrl Pts',(22.7723751362478,-32.3267345357513,
21.7002945451629));
#217246=CARTESIAN_POINT('Ctrl Pts',(22.4908543524963,-32.3545934652469,
21.7002944722388));
#217247=CARTESIAN_POINT('Ctrl Pts',(22.4005568861214,-32.3658986659726,
21.7002947118084));
#217248=CARTESIAN_POINT('Ctrl Pts',(22.2705096205352,-32.385188908942,21.700295235261));
#217249=CARTESIAN_POINT('Ctrl Pts',(22.2068347581613,-32.3954178979724,
21.700295529939));
#217250=CARTESIAN_POINT('Ctrl Pts',(22.1349169724377,-32.4082295359062,
21.7002957952876));
#217251=CARTESIAN_POINT('Ctrl Pts',(22.0995509962309,-32.4148374551618,
21.7002958849488));
#217252=CARTESIAN_POINT('Ctrl Pts',(22.0820162894388,-32.4181897892726,
21.7002959159218));
#217253=CARTESIAN_POINT('Ctrl Pts',(22.0745331935609,-32.4196366413162,
21.7002959258754));
#217254=CARTESIAN_POINT('Ctrl Pts',(22.069551525194,-32.4206034368228,21.7002959317329));
#217255=CARTESIAN_POINT('Ctrl Pts',(22.0689354750673,-32.4207220918223,
21.7002959326676));
#217256=CARTESIAN_POINT('Ctrl Pts',(21.7858588657739,-32.4760675834108,
21.7002961754912));
#217257=CARTESIAN_POINT('Ctrl Pts',(21.550881843596,-32.5414600016069,21.7002922342667));
#217258=CARTESIAN_POINT('Ctrl Pts',(21.163907397744,-32.664695780106,21.7002921184238));
#217259=CARTESIAN_POINT('Ctrl Pts',(21.0117452958817,-32.7225676844213,
21.7002959442176));
#217260=CARTESIAN_POINT('Ctrl Pts',(20.8978851611015,-32.767313334686,21.700295944662));
#217261=CARTESIAN_POINT('Origin',(-46.9895281705494,30.3542917316919,20.7002959410666));
#217262=CARTESIAN_POINT('',(-42.3063834822472,28.6026765205712,20.7002959398962));
#217263=CARTESIAN_POINT('',(-42.7900926492644,27.640486040561,20.7002959475597));
#217264=CARTESIAN_POINT('Origin',(-46.9895281705686,30.3542917303486,20.7002959393343));
#217265=CARTESIAN_POINT('',(-41.9502055679792,27.0977248723351,21.7002959483611));
#217266=CARTESIAN_POINT('Origin',(-41.9502055697682,27.0977248694598,20.7002959538731));
#217267=CARTESIAN_POINT('',(-41.0438958746641,31.1601802981478,21.700295943505));
#217268=CARTESIAN_POINT('Origin',(-46.9895280818152,30.3542916844719,21.7002959442049));
#217269=CARTESIAN_POINT('Ctrl Pts',(-41.0595808352613,31.1265879833793,
21.7002001056114));
#217270=CARTESIAN_POINT('Ctrl Pts',(-41.0506855416729,31.1384501151113,
21.7002959441897));
#217271=CARTESIAN_POINT('Ctrl Pts',(-41.0546554363264,31.1524604338791,
21.7002959441898));
#217272=CARTESIAN_POINT('Ctrl Pts',(-41.043895874664,31.1601802981481,21.7002959428203));
#217273=CARTESIAN_POINT('Ctrl Pts',(-42.1431228921667,29.1242978905287,
20.7202697258571));
#217274=CARTESIAN_POINT('Ctrl Pts',(-42.1615269754258,29.0518644594692,
20.712361857424));
#217275=CARTESIAN_POINT('Ctrl Pts',(-42.1841104171699,28.9695678132627,
20.707046410374));
#217276=CARTESIAN_POINT('Ctrl Pts',(-42.2197523275866,28.854334760771,20.703551694932));
#217277=CARTESIAN_POINT('Ctrl Pts',(-42.2270928632447,28.8311394084408,
20.7030529304689));
#217278=CARTESIAN_POINT('Ctrl Pts',(-42.2440209188225,28.7791972245785,
20.7021252290784));
#217279=CARTESIAN_POINT('Ctrl Pts',(-42.252337702562,28.7543976494045,20.7017311536379));
#217280=CARTESIAN_POINT('Ctrl Pts',(-42.2766886902858,28.6834708694958,
20.7007579492127));
#217281=CARTESIAN_POINT('Ctrl Pts',(-42.2921186684876,28.6408151492964,
20.7003878061191));
#217282=CARTESIAN_POINT('Ctrl Pts',(-42.3063834828087,28.6026765207811,
20.7002959398607));
#217283=CARTESIAN_POINT('Origin',(-44.0401391812053,30.9030217102713,20.7202959451753));
#217284=CARTESIAN_POINT('',(-42.0477253700908,33.1190287504117,21.7002959441427));
#217285=CARTESIAN_POINT('Origin',(-44.0401391811809,30.9030217106647,21.7002959451712));
#217286=CARTESIAN_POINT('Origin',(-42.0477253674753,33.1190287509969,20.7202959433309));
#217287=CARTESIAN_POINT('Origin',(-44.5540165771697,35.372437305497,20.7202959441609));
#217288=CARTESIAN_POINT('',(-44.5540165757889,35.372437303604,21.7002959454459));
#217289=CARTESIAN_POINT('',(-42.0477253753737,33.119028755445,21.700295944192));
#217290=CARTESIAN_POINT('Origin',(-44.5540165765941,35.3724373052667,20.7202959460701));
#217291=CARTESIAN_POINT('Origin',(-42.1337018106519,38.0643653197284,20.7202959449496));
#217292=CARTESIAN_POINT('Origin',(-42.1337018106509,38.0643653197274,20.7202959450012));
#217293=CARTESIAN_POINT('',(-39.7133870428154,40.7562933319319,21.7002959439959));
#217294=CARTESIAN_POINT('Origin',(-42.1337018111509,38.0643653201645,21.7002959449485));
#217295=CARTESIAN_POINT('Origin',(-39.7133870434042,40.7562933337921,20.7202959439607));
#217296=CARTESIAN_POINT('Origin',(-37.6149694991507,38.8696043342308,20.7202959441972));
#217297=CARTESIAN_POINT('',(-39.7133870421595,40.7562933313424,21.7002959441857));
#217298=CARTESIAN_POINT('Origin',(-34.6418564235808,43.920788432423,20.7002959471662));
#217299=CARTESIAN_POINT('',(-34.642618876428,38.9207884892103,20.7002959441978));
#217300=CARTESIAN_POINT('Origin',(-34.6418564235803,43.9207884324244,20.7002959471674));
#217301=CARTESIAN_POINT('Ctrl Pts',(-34.6433595136527,38.920688699523,20.7202929688323));
#217302=CARTESIAN_POINT('Ctrl Pts',(-34.6431126043662,38.920788581849,20.7136265416507));
#217303=CARTESIAN_POINT('Ctrl Pts',(-34.6428657403986,38.9207885259196,
20.7069612429577));
#217304=CARTESIAN_POINT('Ctrl Pts',(-34.642618876428,38.9207884893976,20.7002959441978));
#217305=CARTESIAN_POINT('',(-36.9885553208888,38.3987422164479,21.7002959439872));
#217306=CARTESIAN_POINT('Ctrl Pts',(-36.9312058938487,38.4083191975488,
21.7000550676506));
#217307=CARTESIAN_POINT('Ctrl Pts',(-36.9505602637871,38.3994093473675,
21.700300007477));
#217308=CARTESIAN_POINT('Ctrl Pts',(-36.9657469494866,38.4040433715261,
21.7002959210571));
#217309=CARTESIAN_POINT('Ctrl Pts',(-36.9885553208888,38.3987422164479,
21.7002959439872));
#217310=CARTESIAN_POINT('',(-30.9266814478657,39.2093688058362,21.7002959472933));
#217311=CARTESIAN_POINT('Origin',(-34.6418555153033,43.9207877306266,21.700295947167));
#217312=CARTESIAN_POINT('Origin',(-30.9266814464725,39.2093688068358,20.7002959488566));
#217313=CARTESIAN_POINT('Origin',(0.00213664330871666,-0.0131823394171704,
20.7002959637373));
#217314=CARTESIAN_POINT('',(-0.833135827461362,49.9295788403974,21.7002956707373));
#217315=CARTESIAN_POINT('Origin',(0.00213664333571728,-0.0131823390375985,
21.7002959637436));
#217316=CARTESIAN_POINT('Ctrl Pts',(-0.833135827461329,49.9295788403972,
21.7002956707374));
#217317=CARTESIAN_POINT('Ctrl Pts',(-0.784966044281139,49.941002168211,
21.7002874619062));
#217318=CARTESIAN_POINT('Ctrl Pts',(-0.744584069668785,49.9516144865019,
21.7001140392031));
#217319=CARTESIAN_POINT('Ctrl Pts',(-0.708040082445494,49.9615745865999,
21.6998260390915));
#217320=CARTESIAN_POINT('Ctrl Pts',(-0.693073262622274,49.9656538082424,
21.6997080868343));
#217321=CARTESIAN_POINT('Ctrl Pts',(-0.678750041783475,49.9696230058881,
21.699570781921));
#217322=CARTESIAN_POINT('Ctrl Pts',(-0.664798428923466,49.9734908656173,
21.6994170700293));
#217323=CARTESIAN_POINT('Ctrl Pts',(-0.640775776546225,49.9801507586814,
21.6991524004618));
#217324=CARTESIAN_POINT('Ctrl Pts',(-0.617855838320971,49.9865139272874,
21.6988389101476));
#217325=CARTESIAN_POINT('Ctrl Pts',(-0.596040939650471,49.9925783765221,
21.6984912803717));
#217326=CARTESIAN_POINT('Ctrl Pts',(-0.57422604097997,49.9986428257567,
21.6981436505958));
#217327=CARTESIAN_POINT('Ctrl Pts',(-0.550980655521938,50.0051046447688,
21.6977185924662));
#217328=CARTESIAN_POINT('Ctrl Pts',(-0.528721905504465,50.0113768120531,
21.6972480191175));
#217329=CARTESIAN_POINT('Ctrl Pts',(-0.484204405469516,50.0239211466216,
21.6963068724201));
#217330=CARTESIAN_POINT('Ctrl Pts',(-0.446723866442497,50.0347748481529,
21.6952706517446));
#217331=CARTESIAN_POINT('Ctrl Pts',(-0.416304447270276,50.0439369579772,
21.6942928600404));
#217332=CARTESIAN_POINT('Ctrl Pts',(-0.401094737684198,50.0485180128894,
21.6938039641883));
#217333=CARTESIAN_POINT('Ctrl Pts',(-0.387650187206536,50.0526763086253,
21.6933290797923));
#217334=CARTESIAN_POINT('Ctrl Pts',(-0.375973066240082,50.0564121979662,
21.6928834929932));
#217335=CARTESIAN_POINT('Ctrl Pts',(-0.370134505756823,50.0582801426367,
21.6926606995937));
#217336=CARTESIAN_POINT('Ctrl Pts',(-0.364737802608227,50.0600424803697,
21.6924451882642));
#217337=CARTESIAN_POINT('Ctrl Pts',(-0.359783183243645,50.0616992654226,
21.6922386017846));
#217338=CARTESIAN_POINT('Ctrl Pts',(-0.357305873561379,50.062527657949,
21.6921353085448));
#217339=CARTESIAN_POINT('Ctrl Pts',(-0.354939084822462,50.0633296619683,
21.6920342437059));
#217340=CARTESIAN_POINT('Ctrl Pts',(-0.352682843682962,50.0641052821493,
21.69193559554));
#217341=CARTESIAN_POINT('Ctrl Pts',(-0.351554723113211,50.0644930922398,
21.691886271457));
#217342=CARTESIAN_POINT('Ctrl Pts',(-0.350454239224795,50.0648743062704,
21.6918375501356));
#217343=CARTESIAN_POINT('Ctrl Pts',(-0.349395230488466,50.0652456248804,
21.6917898769402));
#217344=CARTESIAN_POINT('Ctrl Pts',(-0.348336221752138,50.0656169434904,
21.6917422037448));
#217345=CARTESIAN_POINT('Ctrl Pts',(-0.347291043074362,50.0659849621513,
21.6916949193746));
#217346=CARTESIAN_POINT('Ctrl Pts',(-0.34532704982555,50.066681904328,21.69160440933));
#217347=CARTESIAN_POINT('Ctrl Pts',(-0.337471076830351,50.0694696730348,
21.6912423691515));
#217348=CARTESIAN_POINT('Ctrl Pts',(-0.330477885778414,50.0720337352398,
21.6908967620855));
#217349=CARTESIAN_POINT('Ctrl Pts',(-0.325267294998449,50.0740449134586,
21.6906201703579));
#217350=CARTESIAN_POINT('Ctrl Pts',(-0.322661999608467,50.075050502568,
21.6904818744941));
#217351=CARTESIAN_POINT('Ctrl Pts',(-0.320502381102438,50.0759178533856,
21.6903609467591));
#217352=CARTESIAN_POINT('Ctrl Pts',(-0.319011499939604,50.0765777936458,
21.6902682739287));
#217353=CARTESIAN_POINT('Ctrl Pts',(-0.317520618776771,50.0772377339059,
21.6901756010984));
#217354=CARTESIAN_POINT('Ctrl Pts',(-0.316252634670112,50.0778285259208,
21.6900922736199));
#217355=CARTESIAN_POINT('Ctrl Pts',(-0.314393656820331,50.0788161007789,
21.6899509754443));
#217356=CARTESIAN_POINT('Ctrl Pts',(-0.310675701120774,50.0807912504951,
21.6896683790931));
#217357=CARTESIAN_POINT('Ctrl Pts',(-0.306352099687528,50.0831639146368,
21.6893220245797));
#217358=CARTESIAN_POINT('Ctrl Pts',(-0.302013539606908,50.0855376527221,
21.6889660179509));
#217359=CARTESIAN_POINT('Ctrl Pts',(-0.298759619546512,50.087317956286,
21.6886990129793));
#217360=CARTESIAN_POINT('Ctrl Pts',(-0.295497322878139,50.0890988032932,
21.6884270804572));
#217361=CARTESIAN_POINT('Ctrl Pts',(-0.292225982244403,50.0908801561353,
21.688150200685));
#217362=CARTESIAN_POINT('Ctrl Pts',(-0.291135535366491,50.091473940416,
21.6880579074275));
#217363=CARTESIAN_POINT('Ctrl Pts',(-0.290044418143249,50.0920677379646,
21.68796553823));
#217364=CARTESIAN_POINT('Ctrl Pts',(-0.287977608373166,50.0931918178405,
21.6877881579574));
#217365=CARTESIAN_POINT('Ctrl Pts',(-0.279710369292669,50.0976881373443,
21.6870786368667));
#217366=CARTESIAN_POINT('Ctrl Pts',(-0.271796359886467,50.1017156857348,
21.6864109820348));
#217367=CARTESIAN_POINT('Ctrl Pts',(-0.265212839369486,50.1047407955086,
21.6858986383453));
#217368=CARTESIAN_POINT('Ctrl Pts',(-0.258629318852506,50.1077659052825,
21.6853862946558));
#217369=CARTESIAN_POINT('Ctrl Pts',(-0.255164154025018,50.109324013613,
21.6851127546644));
#217370=CARTESIAN_POINT('Ctrl Pts',(-0.249455816511917,50.1108070015281,
21.6848546635757));
#217371=CARTESIAN_POINT('Ctrl Pts',(-0.238039141485711,50.1137729773581,
21.6843384813982));
#217372=CARTESIAN_POINT('Ctrl Pts',(-0.227393089190475,50.1172735833523,
21.6837074831975));
#217373=CARTESIAN_POINT('Ctrl Pts',(-0.22146373749966,50.1196986792034,
21.683259446763));
#217374=CARTESIAN_POINT('Ctrl Pts',(-0.217050814671669,50.1215035579489,
21.6829259954326));
#217375=CARTESIAN_POINT('Ctrl Pts',(-0.209725026042979,50.1249517159379,
21.6822871398694));
#217376=CARTESIAN_POINT('Ctrl Pts',(-0.199482499644676,50.1300474104104,
21.6812881130539));
#217377=CARTESIAN_POINT('Ctrl Pts',(-0.195962822717608,50.1317984625986,
21.6809448138037));
#217378=CARTESIAN_POINT('Ctrl Pts',(-0.192098692271175,50.1337439409497,
21.6805585523998));
#217379=CARTESIAN_POINT('Ctrl Pts',(-0.18788984705868,50.1358836083642,
21.6801257418368));
#217380=CARTESIAN_POINT('Ctrl Pts',(-0.179661395303123,50.1400667391767,
21.6792795807982));
#217381=CARTESIAN_POINT('Ctrl Pts',(-0.170115451733422,50.1449931067399,
21.6782560096883));
#217382=CARTESIAN_POINT('Ctrl Pts',(-0.15924958731727,50.1506624168308,
21.677019375809));
#217383=CARTESIAN_POINT('Ctrl Pts',(-0.151809155885151,50.1545444929716,
21.6761725872579));
#217384=CARTESIAN_POINT('Ctrl Pts',(-0.142872525471044,50.159241184739,
21.6751196203324));
#217385=CARTESIAN_POINT('Ctrl Pts',(-0.134240750509508,50.1637934600933,
21.6740618552417));
#217386=CARTESIAN_POINT('Ctrl Pts',(-0.130266845644751,50.1658892410023,
21.6735748803312));
#217387=CARTESIAN_POINT('Ctrl Pts',(-0.12635761295607,50.1679546190522,
21.6730875887253));
#217388=CARTESIAN_POINT('Ctrl Pts',(-0.122689093825261,50.1698971338116,
21.6726232666819));
#217389=CARTESIAN_POINT('Ctrl Pts',(-0.0994151709843263,50.1822208908961,
21.6696775016397));
#217390=CARTESIAN_POINT('Ctrl Pts',(-0.0787714774019731,50.1939222537554,
21.6666302689253));
#217391=CARTESIAN_POINT('Ctrl Pts',(-0.0607657987680942,50.2049979966891,
21.6635488201008));
#217392=CARTESIAN_POINT('Ctrl Pts',(-0.0517629594511732,50.2105358681559,
21.6620080956885));
#217393=CARTESIAN_POINT('Ctrl Pts',(-0.0434196238541231,50.2159173232898,
21.6604587772099));
#217394=CARTESIAN_POINT('Ctrl Pts',(-0.0357366390227362,50.221142465876,
21.6589087950435));
#217395=CARTESIAN_POINT('Ctrl Pts',(-0.0318951466070427,50.2237550371691,
21.6581338039603));
#217396=CARTESIAN_POINT('Ctrl Pts',(-0.0282187418808642,50.2263285292695,
21.6573586430851));
#217397=CARTESIAN_POINT('Ctrl Pts',(-0.0247075269077814,50.2288629587122,
21.6565842762443));
#217398=CARTESIAN_POINT('Ctrl Pts',(-0.0229519194211679,50.2301301734336,
21.6561970928239));
#217399=CARTESIAN_POINT('Ctrl Pts',(-0.0212376093726475,50.2313876224122,
21.6558101076514));
#217400=CARTESIAN_POINT('Ctrl Pts',(-0.0195646090626871,50.232635309081,
21.6554234390175));
#217401=CARTESIAN_POINT('Ctrl Pts',(-0.0178916087527267,50.2338829957499,
21.6550367703836));
#217402=CARTESIAN_POINT('Ctrl Pts',(-0.0174538673345717,50.2341988900462,
21.6549401418339));
#217403=CARTESIAN_POINT('Ctrl Pts',(-0.0146695495086172,50.2363490857526,
21.6542644997433));
#217404=CARTESIAN_POINT('Ctrl Pts',(0.00213049049044171,50.2493229544455,
21.6501878048914));
#217405=CARTESIAN_POINT('Ctrl Pts',(0.0160687350345744,50.2631588064815,
21.6455504207161));
#217406=CARTESIAN_POINT('Ctrl Pts',(0.0271509254609292,50.2779491502472,
21.6401741370292));
#217407=CARTESIAN_POINT('Ctrl Pts',(0.0375849778622427,50.2918744859388,
21.6351122834104));
#217408=CARTESIAN_POINT('Ctrl Pts',(0.045487282594725,50.3066462581962,
21.6293953727985));
#217409=CARTESIAN_POINT('Ctrl Pts',(0.050861101062726,50.3223130358512,
21.6228397475373));
#217410=CARTESIAN_POINT('Ctrl Pts',(0.054914712571214,50.3341308950851,
21.6178946683236));
#217411=CARTESIAN_POINT('Ctrl Pts',(0.0575295650947283,50.3464575472553,
21.6124716705658));
#217412=CARTESIAN_POINT('Ctrl Pts',(0.0587064172030895,50.3592999218336,
21.6064778543709));
#217413=CARTESIAN_POINT('Ctrl Pts',(0.0598049267493077,50.3712873848037,
21.6008830440616));
#217414=CARTESIAN_POINT('Ctrl Pts',(0.0594279840584956,50.3842069452454,
21.5945667773713));
#217415=CARTESIAN_POINT('Ctrl Pts',(0.0575720520072754,50.3979959666643,
21.5873930936419));
#217416=CARTESIAN_POINT('Ctrl Pts',(0.0566440859816634,50.4048904773738,
21.5838062517773));
#217417=CARTESIAN_POINT('Ctrl Pts',(0.0553463571700105,50.4120019563305,
21.580004781042));
#217418=CARTESIAN_POINT('Ctrl Pts',(0.0536783358431145,50.4193198748665,
21.5759702333159));
#217419=CARTESIAN_POINT('Ctrl Pts',(0.052844325179648,50.4229788341345,
21.5739529594529));
#217420=CARTESIAN_POINT('Ctrl Pts',(0.051917741373803,50.4266893902223,
21.5718773929539));
#217421=CARTESIAN_POINT('Ctrl Pts',(0.05089851199087,50.4304500072833,21.5697411686597));
#217422=CARTESIAN_POINT('Ctrl Pts',(0.0501450316895851,50.4332300987167,
21.5681619334535));
#217423=CARTESIAN_POINT('Ctrl Pts',(0.0491686481774906,50.4365914312434,
21.5662294396126));
#217424=CARTESIAN_POINT('Ctrl Pts',(0.0483513812624457,50.4393043256734,
21.5646515502813));
#217425=CARTESIAN_POINT('Ctrl Pts',(0.0480631349317,50.440261151223,21.5640950358774));
#217426=CARTESIAN_POINT('Ctrl Pts',(0.0477946873837952,50.4411375878522,
21.5635831037994));
#217427=CARTESIAN_POINT('Ctrl Pts',(0.0475628146057995,50.4418804309423,
21.563148080131));
#217428=CARTESIAN_POINT('Ctrl Pts',(0.0457842079068004,50.4475784939403,
21.5598111812608));
#217429=CARTESIAN_POINT('Ctrl Pts',(0.0436182785055731,50.4539184773495,
21.556023750523));
#217430=CARTESIAN_POINT('Ctrl Pts',(0.0410643237755866,50.4608765013019,
21.5517392582202));
#217431=CARTESIAN_POINT('Ctrl Pts',(0.0397873464105633,50.4643555132781,
21.5495970120688));
#217432=CARTESIAN_POINT('Ctrl Pts',(0.0384133626381902,50.4679889400293,
21.5473303472176));
#217433=CARTESIAN_POINT('Ctrl Pts',(0.0369422663052806,50.4717729813695,
21.544932670077));
#217434=CARTESIAN_POINT('Ctrl Pts',(0.0362067181387951,50.4736650020397,
21.5437338315066));
#217435=CARTESIAN_POINT('Ctrl Pts',(0.0354468918269076,50.4755946704477,
21.5425022301004));
#217436=CARTESIAN_POINT('Ctrl Pts',(0.0346627736334768,50.4775614580964,
21.5412369942618));
#217437=CARTESIAN_POINT('Ctrl Pts',(0.034056945341811,50.4790810448261,
21.5402594430801));
#217438=CARTESIAN_POINT('Ctrl Pts',(0.0337344664525322,50.4798912686471,
21.5397363882572));
#217439=CARTESIAN_POINT('Ctrl Pts',(0.033004962084861,50.4816878885477,
21.5385680914459));
#217440=CARTESIAN_POINT('Ctrl Pts',(0.0327902754090512,50.4822166178758,
21.5382242720394));
#217441=CARTESIAN_POINT('Ctrl Pts',(0.0325403340559252,50.4828306344092,
21.5378243519057));
#217442=CARTESIAN_POINT('Ctrl Pts',(0.0322375293850428,50.4835726184031,
21.537339477691));
#217443=CARTESIAN_POINT('Ctrl Pts',(0.0285359522378606,50.4926428582614,
21.5314122266109));
#217444=CARTESIAN_POINT('Ctrl Pts',(0.0254243653017741,50.5001883694874,
21.5262758836527));
#217445=CARTESIAN_POINT('Ctrl Pts',(0.0229044422259968,50.5062740198119,
21.5220566772149));
#217446=CARTESIAN_POINT('Ctrl Pts',(0.021797947611518,50.5089462201558,
21.5202040297093));
#217447=CARTESIAN_POINT('Ctrl Pts',(0.0208055204698082,50.5113366594228,
21.5185276045438));
#217448=CARTESIAN_POINT('Ctrl Pts',(0.0199272579362348,50.5134493340757,
21.5170352802092));
#217449=CARTESIAN_POINT('Ctrl Pts',(0.0184880522018824,50.5169113666218,
21.5145898135545));
#217450=CARTESIAN_POINT('Ctrl Pts',(0.0173554294967958,50.5196284053896,
21.5126390125308));
#217451=CARTESIAN_POINT('Ctrl Pts',(0.0165296920245987,50.5216141427372,
21.5112062381853));
#217452=CARTESIAN_POINT('Ctrl Pts',(0.0161168232885322,50.522607011411,
21.5104898510126));
#217453=CARTESIAN_POINT('Ctrl Pts',(0.0157806732393646,50.5234169505376,
21.5099027697749));
#217454=CARTESIAN_POINT('Ctrl Pts',(0.0155212641016917,50.5240450127901,
21.5094467260563));
#217455=CARTESIAN_POINT('Ctrl Pts',(0.0153915595328553,50.5243590439163,
21.5092187041971));
#217456=CARTESIAN_POINT('Ctrl Pts',(0.0152810401041152,50.524627593651,
21.5090234240392));
#217457=CARTESIAN_POINT('Ctrl Pts',(0.015199301733685,50.5248280979144,
21.5088775381773));
#217458=CARTESIAN_POINT('Ctrl Pts',(0.0151175633632547,50.5250286021777,
21.5087316523155));
#217459=CARTESIAN_POINT('Ctrl Pts',(0.015045426242496,50.5252067811144,
21.5086028068998));
#217460=CARTESIAN_POINT('Ctrl Pts',(0.0146488649924038,50.5261978184309,
21.5078791564378));
#217461=CARTESIAN_POINT('Ctrl Pts',(0.00764260901738852,50.5437069954334,
21.4950940434895));
#217462=CARTESIAN_POINT('Ctrl Pts',(0.00192676933131576,50.5608147460174,
21.4817223023839));
#217463=CARTESIAN_POINT('Ctrl Pts',(-0.00243949871940644,50.5773426178584,
21.4679226476358));
#217464=CARTESIAN_POINT('Ctrl Pts',(-0.005981558186419,50.5907505681362,
21.4567279163059));
#217465=CARTESIAN_POINT('Ctrl Pts',(-0.00863545740369291,50.6037774204401,
21.4452525107911));
#217466=CARTESIAN_POINT('Ctrl Pts',(-0.010369697595263,50.6163452478717,
21.4335994662844));
#217467=CARTESIAN_POINT('Ctrl Pts',(-0.012305709618375,50.6303752911898,
21.4205906371841));
#217468=CARTESIAN_POINT('Ctrl Pts',(-0.0130955821643162,50.6438344288744,
21.4073621005185));
#217469=CARTESIAN_POINT('Ctrl Pts',(-0.012736493444909,50.656723282592,
21.3939791915152));
#217470=CARTESIAN_POINT('Ctrl Pts',(-0.0125569490852048,50.6631677094508,
21.3872877370135));
#217471=CARTESIAN_POINT('Ctrl Pts',(-0.0120901644226315,50.6694696096926,
21.3805577310033));
#217472=CARTESIAN_POINT('Ctrl Pts',(-0.0113358415060952,50.6756298868778,
21.3737969040968));
#217473=CARTESIAN_POINT('Ctrl Pts',(-0.0108698461775297,50.6794354989413,
21.3696202926131));
#217474=CARTESIAN_POINT('Ctrl Pts',(-0.0102301354842734,50.6834754132681,
21.3651086106866));
#217475=CARTESIAN_POINT('Ctrl Pts',(-0.00953520183881145,50.6872130679111,
21.3608607655694));
#217476=CARTESIAN_POINT('Ctrl Pts',(-0.00910522211688462,50.6895256854028,
21.3582324754093));
#217477=CARTESIAN_POINT('Ctrl Pts',(-0.00865410563403852,50.6917234863045,
21.3557060095523));
#217478=CARTESIAN_POINT('Ctrl Pts',(-0.00820996293916699,50.6936868991148,
21.3534297529598));
#217479=CARTESIAN_POINT('Ctrl Pts',(-0.00588602983718169,50.7039602641287,
21.3415194635302));
#217480=CARTESIAN_POINT('Ctrl Pts',(-0.00222959921496351,50.7149368447239,
21.3282302575587));
#217481=CARTESIAN_POINT('Ctrl Pts',(0.00276231468937366,50.7264078581391,
21.313451519673));
#217482=CARTESIAN_POINT('Ctrl Pts',(0.00525827164154096,50.7321433648467,
21.3060621507302));
#217483=CARTESIAN_POINT('Ctrl Pts',(0.00808810626218376,50.7380016856489,
21.298300489186));
#217484=CARTESIAN_POINT('Ctrl Pts',(0.0112522149830303,50.743951872256,
21.2901539822478));
#217485=CARTESIAN_POINT('Ctrl Pts',(0.0129366673793026,50.7471195276601,
21.2858170885617));
#217486=CARTESIAN_POINT('Ctrl Pts',(0.0145526182743091,50.7500445718373,
21.2817454624565));
#217487=CARTESIAN_POINT('Ctrl Pts',(0.0163607915513672,50.7531549907388,
21.2773424458542));
#217488=CARTESIAN_POINT('Ctrl Pts',(0.0179491267463811,50.7558872442651,
21.2734747489237));
#217489=CARTESIAN_POINT('Ctrl Pts',(0.0196857859117171,50.7587625040598,
21.2693512145714));
#217490=CARTESIAN_POINT('Ctrl Pts',(0.0217477597559993,50.7620438139805,
21.2645488469413));
#217491=CARTESIAN_POINT('Ctrl Pts',(0.0275352753701987,50.7712537428329,
21.2510696373376));
#217492=CARTESIAN_POINT('Ctrl Pts',(0.0326276849245165,50.7792156438944,
21.2387141439261));
#217493=CARTESIAN_POINT('Ctrl Pts',(0.0370230325160921,50.7861108401779,
21.2275982419062));
#217494=CARTESIAN_POINT('Ctrl Pts',(0.039325061833024,50.7897221459188,
21.2217763741698));
#217495=CARTESIAN_POINT('Ctrl Pts',(0.0414358973235751,50.7930403372775,
21.2162938048659));
#217496=CARTESIAN_POINT('Ctrl Pts',(0.043355342226094,50.7960878322684,
21.211162828193));
#217497=CARTESIAN_POINT('Ctrl Pts',(0.0461474973634651,50.8005209258068,
21.2036989604579));
#217498=CARTESIAN_POINT('Ctrl Pts',(0.0485346454893457,50.8043819384622,
21.1969792462327));
#217499=CARTESIAN_POINT('Ctrl Pts',(0.0505163320148684,50.8077297704989,
21.1910315154176));
#217500=CARTESIAN_POINT('Ctrl Pts',(0.0515071752776258,50.8094036865173,
21.18805765001));
#217501=CARTESIAN_POINT('Ctrl Pts',(0.0523966529057132,50.8109490862284,
21.185276657352));
#217502=CARTESIAN_POINT('Ctrl Pts',(0.0531847281308623,50.8123721340879,
21.1826910789446));
#217503=CARTESIAN_POINT('Ctrl Pts',(0.0537492929259335,50.8133915833709,
21.1808388109159));
#217504=CARTESIAN_POINT('Ctrl Pts',(0.0540461807932852,50.8139086645207,
21.1798929251586));
#217505=CARTESIAN_POINT('Ctrl Pts',(0.0545388084142171,50.814871165341,
21.1781224219478));
#217506=CARTESIAN_POINT('Ctrl Pts',(0.0547338390154589,50.8152522180992,
21.1774214821486));
#217507=CARTESIAN_POINT('Ctrl Pts',(0.0549595506409653,50.8157027489571,
21.1765911112987));
#217508=CARTESIAN_POINT('Ctrl Pts',(0.0552447081487239,50.8162794608255,
21.1755227584608));
#217509=CARTESIAN_POINT('Ctrl Pts',(0.0612876579272884,50.8285009200632,
21.1528826302183));
#217510=CARTESIAN_POINT('Ctrl Pts',(0.0636129083248057,50.8390548819441,
21.1312434684617));
#217511=CARTESIAN_POINT('Ctrl Pts',(0.0624387848741534,50.8481560427103,
21.1110447641495));
#217512=CARTESIAN_POINT('Ctrl Pts',(0.0612384559091772,50.857460334245,
21.0903952406029));
#217513=CARTESIAN_POINT('Ctrl Pts',(0.0563808931644041,50.8652485893271,
21.0712516157753));
#217514=CARTESIAN_POINT('Ctrl Pts',(0.0481041242426889,50.8717679749491,
21.0540345380407));
#217515=CARTESIAN_POINT('Ctrl Pts',(0.0429243479420259,50.8758479437702,
21.0432597282012));
#217516=CARTESIAN_POINT('Ctrl Pts',(0.0364055211932348,50.879431200078,
21.0332384285894));
#217517=CARTESIAN_POINT('Ctrl Pts',(0.0286066615217605,50.8825750997609,
21.0240637242746));
#217518=CARTESIAN_POINT('Ctrl Pts',(0.0204940607319742,50.8858454757036,
21.0145199298474));
#217519=CARTESIAN_POINT('Ctrl Pts',(0.00910028764306857,50.8892002863535,
21.004259678866));
#217520=CARTESIAN_POINT('Ctrl Pts',(-0.00557669558729573,50.8925604156151,
20.9932859714408));
#217521=CARTESIAN_POINT('Ctrl Pts',(-0.0138589071616903,50.8944565342538,
20.9870935158644));
#217522=CARTESIAN_POINT('Ctrl Pts',(-0.0226355634003279,50.8962603908711,
20.9809930720074));
#217523=CARTESIAN_POINT('Ctrl Pts',(-0.0328397856190797,50.8981186887984,
20.9744470767815));
#217524=CARTESIAN_POINT('Ctrl Pts',(-0.040718559353553,50.8995534977027,
20.9693928537211));
#217525=CARTESIAN_POINT('Ctrl Pts',(-0.0494483934014494,50.9010201663281,
20.9640727940212));
#217526=CARTESIAN_POINT('Ctrl Pts',(-0.059459123380059,50.9025655159919,
20.9582343593894));
#217527=CARTESIAN_POINT('Ctrl Pts',(-0.0772935983113401,50.9053186119096,
20.9478329784412));
#217528=CARTESIAN_POINT('Ctrl Pts',(-0.0929006645366101,50.9074803246324,
20.9389625814083));
#217529=CARTESIAN_POINT('Ctrl Pts',(-0.10627823357992,50.9091933225681,
20.9316270311378));
#217530=CARTESIAN_POINT('Ctrl Pts',(-0.110134993457738,50.9096871807338,
20.9295121883084));
#217531=CARTESIAN_POINT('Ctrl Pts',(-0.11380645220254,50.9101434324677,
20.9275247971661));
#217532=CARTESIAN_POINT('Ctrl Pts',(-0.117292578071654,50.9105647468444,
20.9256646809089));
#217533=CARTESIAN_POINT('Ctrl Pts',(-0.125081634402893,50.9115060901972,
20.9215086203264));
#217534=CARTESIAN_POINT('Ctrl Pts',(-0.131945476246179,50.9122734621697,
20.9179884764274));
#217535=CARTESIAN_POINT('Ctrl Pts',(-0.137883834789441,50.9128901461872,
20.9151032659985));
#217536=CARTESIAN_POINT('Ctrl Pts',(-0.143822193332702,50.9135068302046,
20.9122180555695));
#217537=CARTESIAN_POINT('Ctrl Pts',(-0.150449572591203,50.9141032402566,
20.9093292668959));
#217538=CARTESIAN_POINT('Ctrl Pts',(-0.152922302339765,50.9143029967389,
20.9083513925139));
#217539=CARTESIAN_POINT('Ctrl Pts',(-0.157867761836922,50.9147025097036,
20.9063956437499));
#217540=CARTESIAN_POINT('Ctrl Pts',(-0.162507990391357,50.9150962155208,
20.9044394790211));
#217541=CARTESIAN_POINT('Ctrl Pts',(-0.166842961769796,50.915484390548,
20.9024829585148));
#217542=CARTESIAN_POINT('Ctrl Pts',(-0.169010447459034,50.9156784780617,
20.9015046982616));
#217543=CARTESIAN_POINT('Ctrl Pts',(-0.171101618852666,50.9158711823523,
20.9005263489475));
#217544=CARTESIAN_POINT('Ctrl Pts',(-0.173116472823535,50.9160625346655,
20.8995479180968));
#217545=CARTESIAN_POINT('Ctrl Pts',(-0.174123899808989,50.916158210822,
20.8990587026714));
#217546=CARTESIAN_POINT('Ctrl Pts',(-0.175112247438336,50.9162535487692,
20.898569466853));
#217547=CARTESIAN_POINT('Ctrl Pts',(-0.176071974642942,50.9163485949758,
20.8980801835044));
#217548=CARTESIAN_POINT('Ctrl Pts',(-0.177031701847547,50.9164436411824,
20.8975909001557));
#217549=CARTESIAN_POINT('Ctrl Pts',(-0.177981887326261,50.9165390587278,
20.897101557586));
#217550=CARTESIAN_POINT('Ctrl Pts',(-0.180338897568351,50.9167763936201,
20.8958650743733));
#217551=CARTESIAN_POINT('Ctrl Pts',(-0.189766938536737,50.9177257331891,
20.8909191415225));
#217552=CARTESIAN_POINT('Ctrl Pts',(-0.198367172105291,50.9185140084785,
20.8865766654856));
#217553=CARTESIAN_POINT('Ctrl Pts',(-0.204732287014986,50.9190442887654,
20.8835807416329));
#217554=CARTESIAN_POINT('Ctrl Pts',(-0.207914844469817,50.9193094289089,
20.8820827797065));
#217555=CARTESIAN_POINT('Ctrl Pts',(-0.210538625274546,50.9195106263781,
20.880921372623));
#217556=CARTESIAN_POINT('Ctrl Pts',(-0.212603595719247,50.9196519459448,
20.8800960834875));
#217557=CARTESIAN_POINT('Ctrl Pts',(-0.213636080941599,50.9197226057282,
20.8796834389198));
#217558=CARTESIAN_POINT('Ctrl Pts',(-0.214528863430044,50.9197782503127,
20.8793548188259));
#217559=CARTESIAN_POINT('Ctrl Pts',(-0.215212088525556,50.9198118945,20.8791521963539));
#217560=CARTESIAN_POINT('Ctrl Pts',(-0.215895313621066,50.9198455386872,
20.8789495738819));
#217561=CARTESIAN_POINT('Ctrl Pts',(-0.216508687795997,50.9198718854857,
20.8787889474723));
#217562=CARTESIAN_POINT('Ctrl Pts',(-0.21846937164117,50.9199222501265,
20.8784594631041));
#217563=CARTESIAN_POINT('Ctrl Pts',(-0.226312107021961,50.9201237086896,
20.8771415256313));
#217564=CARTESIAN_POINT('Ctrl Pts',(-0.233476201590665,50.9203412439611,
20.8757259200464));
#217565=CARTESIAN_POINT('Ctrl Pts',(-0.239025653456241,50.9205773237482,
20.8742265611558));
#217566=CARTESIAN_POINT('Ctrl Pts',(-0.240413016422609,50.920636343695,
20.8738517214332));
#217567=CARTESIAN_POINT('Ctrl Pts',(-0.242211828361687,50.9207206671658,
20.8733218029809));
#217568=CARTESIAN_POINT('Ctrl Pts',(-0.245308075928415,50.920871270286,
20.8723654255367));
#217569=CARTESIAN_POINT('Ctrl Pts',(-0.248404323495143,50.9210218734062,
20.8714090480925));
#217570=CARTESIAN_POINT('Ctrl Pts',(-0.253460159202227,50.9212904045087,
20.8697069116614));
#217571=CARTESIAN_POINT('Ctrl Pts',(-0.259178183043059,50.9216013976181,
20.8676862897151));
#217572=CARTESIAN_POINT('Ctrl Pts',(-0.270614230724748,50.9222233838369,
20.8636450458225));
#217573=CARTESIAN_POINT('Ctrl Pts',(-0.284699050468447,50.923019648408,
20.8583298891936));
#217574=CARTESIAN_POINT('Ctrl Pts',(-0.301433032193158,50.9239185426117,
20.8517518344443));
#217575=CARTESIAN_POINT('Ctrl Pts',(-0.310228116851187,50.9243909854976,
20.848294525278));
#217576=CARTESIAN_POINT('Ctrl Pts',(-0.319075474110752,50.9248559309859,
20.8447667118759));
#217577=CARTESIAN_POINT('Ctrl Pts',(-0.329630842944971,50.9253858709917,
20.8404934488046));
#217578=CARTESIAN_POINT('Ctrl Pts',(-0.339158663305319,50.9258642221755,
20.8366361811397));
#217579=CARTESIAN_POINT('Ctrl Pts',(-0.35007814463628,50.9263964324103,
20.8321715728683));
#217580=CARTESIAN_POINT('Ctrl Pts',(-0.363607135383104,50.9269997680343,
20.8265992948068));
#217581=CARTESIAN_POINT('Ctrl Pts',(-0.392124180258422,50.9282715073225,
20.8148537842576));
#217582=CARTESIAN_POINT('Ctrl Pts',(-0.422175963304132,50.9293959400417,
20.8023042566786));
#217583=CARTESIAN_POINT('Ctrl Pts',(-0.453761147598561,50.9302729369709,
20.788987421371));
#217584=CARTESIAN_POINT('Ctrl Pts',(-0.503412174809716,50.9316515516402,
20.768053728344));
#217585=CARTESIAN_POINT('Ctrl Pts',(-0.556852350909547,50.9324186054099,
20.7452243275368));
#217586=CARTESIAN_POINT('Ctrl Pts',(-0.61407229679398,50.9321632654989,
20.7207001712778));
#217587=CARTESIAN_POINT('Ctrl Pts',(-0.629652558179772,50.9320937396981,
20.7140225563505));
#217588=CARTESIAN_POINT('Ctrl Pts',(-0.645513009319241,50.9319483401971,
20.7072195755313));
#217589=CARTESIAN_POINT('Ctrl Pts',(-0.661653358016926,50.9317186752362,
20.7002959537951));
#217590=CARTESIAN_POINT('Origin',(0.00278467158217666,4.23644579485142,
20.7002959453133));
#217591=CARTESIAN_POINT('',(18.3555458738823,46.0893600729432,21.7002959479899));
#217592=CARTESIAN_POINT('Origin',(-0.0181918517512258,4.23640200188288,
21.700293279694));
#217593=CARTESIAN_POINT('Origin',(18.355544596728,46.089357170305,20.7002959455654));
#217594=CARTESIAN_POINT('Origin',(20.7650973291805,51.5842689649315,20.700295943322));
#217595=CARTESIAN_POINT('Origin',(20.765097329181,51.5842689649494,20.7002959431074));
#217596=CARTESIAN_POINT('Ctrl Pts',(18.3555458757726,46.0893600721144,21.7002959492046));
#217597=CARTESIAN_POINT('Ctrl Pts',(19.1368706971391,45.7463692075507,21.7002959478645));
#217598=CARTESIAN_POINT('Ctrl Pts',(19.9918172056222,45.5729736331431,21.7002958917053));
#217599=CARTESIAN_POINT('Ctrl Pts',(21.0588650522807,45.5875502725337,21.7002959406958));
#217600=CARTESIAN_POINT('Ctrl Pts',(21.2721144182679,45.6019090619696,21.7002959566639));
#217601=CARTESIAN_POINT('Ctrl Pts',(21.5899082311919,45.6404866573195,21.7002959262884));
#217602=CARTESIAN_POINT('Ctrl Pts',(21.7482852590291,45.6640321987653,21.7002958966328));
#217603=CARTESIAN_POINT('Ctrl Pts',(21.9317496915493,45.6988911144185,21.7002958134352));
#217604=CARTESIAN_POINT('Ctrl Pts',(22.0231052466918,45.7181579105976,21.7002957560761));
#217605=CARTESIAN_POINT('Ctrl Pts',(22.0686826932031,45.7282493346607,21.7002957229862));
#217606=CARTESIAN_POINT('Ctrl Pts',(22.0881937258289,45.7326722319318,21.7002957078071));
#217607=CARTESIAN_POINT('Ctrl Pts',(22.1011960835909,45.7356425914098,21.7002956974599));
#217608=CARTESIAN_POINT('Ctrl Pts',(22.108963321918,45.7374329235027,21.7002956911174));
#217609=CARTESIAN_POINT('Ctrl Pts',(22.4487564695001,45.8162558812518,21.7002954084424));
#217610=CARTESIAN_POINT('Ctrl Pts',(22.8515138783148,45.9412459939186,21.7003020287996));
#217611=CARTESIAN_POINT('Ctrl Pts',(23.2967908949886,46.1550775931097,21.700278828237));
#217612=CARTESIAN_POINT('Origin',(22.1823980308349,48.9401638877182,20.7002959447473));
#217613=CARTESIAN_POINT('',(24.8250651048623,47.5201953194936,21.7002959440464));
#217614=CARTESIAN_POINT('Origin',(22.2505101729497,48.8791447586809,21.7002957779158));
#217615=CARTESIAN_POINT('Origin',(24.8250651046171,47.5201953196071,20.700295944104));
#217616=CARTESIAN_POINT('Origin',(25.8882488678197,49.4988593443527,20.7002959441408));
#217617=CARTESIAN_POINT('',(25.888248867946,49.4988593451771,21.7002959447651));
#217618=CARTESIAN_POINT('',(24.8250651048623,47.5201953194937,21.7002959440262));
#217619=CARTESIAN_POINT('Origin',(25.8882488682725,49.4988593440686,20.7002959455809));
#217620=CARTESIAN_POINT('Origin',(29.0594493560084,47.7948970609386,20.7002959447739));
#217621=CARTESIAN_POINT('Origin',(29.0594493560086,47.7948970609394,20.7002959446695));
#217622=CARTESIAN_POINT('',(26.0245608865383,49.7312472306874,21.700295944884));
#217623=CARTESIAN_POINT('Origin',(29.0594495831238,47.7948969286119,21.7002950118643));
#217624=CARTESIAN_POINT('',(32.2306498459365,46.090934779254,21.7002959441731));
#217625=CARTESIAN_POINT('Origin',(29.0594493553451,47.7948970594349,21.700295944416));
#217626=CARTESIAN_POINT('Origin',(32.2306498455345,46.0909347776388,20.700295944207));
#217627=CARTESIAN_POINT('Origin',(30.3153092318185,42.526343502018,20.7002959441404));
#217628=CARTESIAN_POINT('',(32.2306498477687,46.0909347826639,21.7002959441174));
#217629=CARTESIAN_POINT('Origin',(35.9435444654643,41.4002961233977,20.7002959423323));
#217630=CARTESIAN_POINT('',(29.9465703007296,41.590823987582,21.7002959432134));
#217631=CARTESIAN_POINT('',(31.7724698113106,37.0872767373704,21.7002959510974));
#217632=CARTESIAN_POINT('Origin',(35.943544456706,41.4002961203749,21.7002959439993));
#217633=CARTESIAN_POINT('',(32.4676489191109,37.8061133043451,20.7002959375559));
#217634=CARTESIAN_POINT('Origin',(31.772469816965,37.0872767326651,20.7002959652721));
#217635=CARTESIAN_POINT('Origin',(35.9435444654575,41.400296123801,20.7002959422715));
#217636=CARTESIAN_POINT('Ctrl Pts',(29.9924441502842,41.5600883114268,21.6997496073173));
#217637=CARTESIAN_POINT('Ctrl Pts',(29.9769789079307,41.5702621398748,21.6999383911098));
#217638=CARTESIAN_POINT('Ctrl Pts',(29.9616872192956,41.5805078631642,21.7002959423884));
#217639=CARTESIAN_POINT('Ctrl Pts',(29.9465703007296,41.590823987582,21.7002959432134));
#217640=CARTESIAN_POINT('Origin',(5.70623295587204,4.23557607149007,20.700295968854));
#217641=CARTESIAN_POINT('',(46.7044860426976,4.28124491737776,20.7002959418222));
#217642=CARTESIAN_POINT('Origin',(5.70623295595929,4.23557607106488,20.7002959361292));
#217643=CARTESIAN_POINT('',(45.7035914580881,4.14970475475045,21.7002949778618));
#217644=CARTESIAN_POINT('Ctrl Pts',(46.7044860424672,4.28124478413821,20.7002959418053));
#217645=CARTESIAN_POINT('Ctrl Pts',(46.7062090447461,4.28123706159539,20.7730569938564));
#217646=CARTESIAN_POINT('Ctrl Pts',(46.6984078236242,4.28122316838582,20.8557566363351));
#217647=CARTESIAN_POINT('Ctrl Pts',(46.6528050865862,4.28117070994205,21.0358290156272));
#217648=CARTESIAN_POINT('Ctrl Pts',(46.6146423258876,4.2811317454624,21.1333607390367));
#217649=CARTESIAN_POINT('Ctrl Pts',(46.4949492091665,4.28101415805415,21.3253440866799));
#217650=CARTESIAN_POINT('Ctrl Pts',(46.4128911498066,4.2809349469718,21.4194349441476));
#217651=CARTESIAN_POINT('Ctrl Pts',(46.2590689533215,4.28078817811539,21.5360508530713));
#217652=CARTESIAN_POINT('Ctrl Pts',(46.202862914554,4.2807348073444,21.5707839608008));
#217653=CARTESIAN_POINT('Ctrl Pts',(46.113218393249,4.28065034603932,21.6143239563205));
#217654=CARTESIAN_POINT('Ctrl Pts',(46.0824596409271,4.28062147144644,21.6274178995048));
#217655=CARTESIAN_POINT('Ctrl Pts',(46.0353527251004,4.28057746137426,21.6447240950376));
#217656=CARTESIAN_POINT('Ctrl Pts',(46.0115578412901,4.28055528265759,21.6527946200171));
#217657=CARTESIAN_POINT('Ctrl Pts',(45.9834572384743,4.28052919483648,21.6611582956674));
#217658=CARTESIAN_POINT('Ctrl Pts',(45.969332645499,4.28051610958306,21.6650740968493));
#217659=CARTESIAN_POINT('Ctrl Pts',(45.9632644763412,4.28051049402768,21.6666949881878));
#217660=CARTESIAN_POINT('Ctrl Pts',(45.9592158757765,4.28050674877923,21.6677628163301));
#217661=CARTESIAN_POINT('Ctrl Pts',(45.9560820359804,4.28050385119505,21.6685751447973));
#217662=CARTESIAN_POINT('Ctrl Pts',(45.8963191999649,4.2804486070807,21.6839369598053));
#217663=CARTESIAN_POINT('Ctrl Pts',(45.8507876009363,4.28032922399424,21.6903207797449));
#217664=CARTESIAN_POINT('Ctrl Pts',(45.8024452721577,4.28005356576506,21.6957866616225));
#217665=CARTESIAN_POINT('Ctrl Pts',(45.7896224201595,4.27994552884712,21.6968577279414));
#217666=CARTESIAN_POINT('Ctrl Pts',(45.775197532374,4.27975908942216,21.6979251488546));
#217667=CARTESIAN_POINT('Ctrl Pts',(45.7691875389994,4.27965977250608,21.6983189508426));
#217668=CARTESIAN_POINT('Ctrl Pts',(45.7642582780547,4.27953319115929,21.6986109692743));
#217669=CARTESIAN_POINT('Ctrl Pts',(45.7625903152719,4.27947664212212,21.6987054852608));
#217670=CARTESIAN_POINT('Ctrl Pts',(45.7615769795168,4.27943843117944,21.698762194479));
#217671=CARTESIAN_POINT('Ctrl Pts',(45.7624535255715,4.27948319039743,21.6987145953214));
#217672=CARTESIAN_POINT('Ctrl Pts',(45.7572275424027,4.27923197704061,21.6989998556041));
#217673=CARTESIAN_POINT('Ctrl Pts',(45.7539408486812,4.27932345465507,21.6991610202936));
#217674=CARTESIAN_POINT('Ctrl Pts',(45.7477586691121,4.28002393878927,21.699437230871));
#217675=CARTESIAN_POINT('Ctrl Pts',(45.7463272951209,4.28016272595457,21.6994996199846));
#217676=CARTESIAN_POINT('Ctrl Pts',(45.7338303928451,4.28417626742856,21.6999490525131));
#217677=CARTESIAN_POINT('Ctrl Pts',(45.7277281498614,4.28423362217771,21.7000662470774));
#217678=CARTESIAN_POINT('Ctrl Pts',(45.7238022269555,4.28167411328189,21.7001431071892));
#217679=CARTESIAN_POINT('Ctrl Pts',(45.7207532648531,4.27668257971717,21.7001941926935));
#217680=CARTESIAN_POINT('Ctrl Pts',(45.7175453434053,4.26708542473634,21.7002324536062));
#217681=CARTESIAN_POINT('Ctrl Pts',(45.7153707348337,4.25966412862877,21.7002547607927));
#217682=CARTESIAN_POINT('Ctrl Pts',(45.7138658954342,4.25375865629491,21.7002670806451));
#217683=CARTESIAN_POINT('Ctrl Pts',(45.7102453557312,4.2385062931659,21.7002921396792));
#217684=CARTESIAN_POINT('Ctrl Pts',(45.7087321872304,4.23186634451824,21.7002931456682));
#217685=CARTESIAN_POINT('Ctrl Pts',(45.7071898657525,4.21904446015617,21.7002958049403));
#217686=CARTESIAN_POINT('Ctrl Pts',(45.7054662222231,4.19721791390828,21.7002992522539));
#217687=CARTESIAN_POINT('Ctrl Pts',(45.7035914580882,4.14970475475059,21.7002944948035));
#217688=CARTESIAN_POINT('',(34.0598091266143,-23.97922216274,21.7002959480213));
#217689=CARTESIAN_POINT('Origin',(5.55543187537516,4.31655209470932,21.7002884867855));
#217690=CARTESIAN_POINT('Origin',(34.0598091243223,-23.9792221645467,20.700295949147));
#217691=CARTESIAN_POINT('Origin',(38.3128453890216,-28.2114417397412,20.700295946401));
#217692=CARTESIAN_POINT('Origin',(38.3128453853377,-28.2114417387467,21.7002959390283));
#217693=CARTESIAN_POINT('Origin',(5.74151140320907,4.39848094369466,23.2225189310657));
#217694=CARTESIAN_POINT('',(-10.3968280173042,-26.248190820846,21.7002977280565));
#217695=CARTESIAN_POINT('Origin',(5.74150766171321,4.39848308601483,21.7002959243748));
#217696=CARTESIAN_POINT('',(-10.4734154372761,-25.8393170429522,22.0254190067707));
#217697=CARTESIAN_POINT('Ctrl Pts',(-10.3968280173043,-26.2481908208463,
21.7002977280565));
#217698=CARTESIAN_POINT('Ctrl Pts',(-10.4290789727915,-26.1835009047081,
21.7425094860622));
#217699=CARTESIAN_POINT('Ctrl Pts',(-10.4515437610226,-26.117031708336,
21.7907088167752));
#217700=CARTESIAN_POINT('Ctrl Pts',(-10.4642833510102,-26.048866617152,
21.8448957024696));
#217701=CARTESIAN_POINT('Ctrl Pts',(-10.4770229409978,-25.980701525968,
21.899082588164));
#217702=CARTESIAN_POINT('Ctrl Pts',(-10.4800373724776,-25.9108405336337,
21.9592570288397));
#217703=CARTESIAN_POINT('Ctrl Pts',(-10.4734154372761,-25.8393170429523,
22.0254190067707));
#217704=CARTESIAN_POINT('',(-9.98641811123676,-24.8980730680401,23.085067315162));
#217705=CARTESIAN_POINT('Ctrl Pts',(-9.76527682807422,-26.8384490870591,
21.2503085506881));
#217706=CARTESIAN_POINT('Ctrl Pts',(-9.87748943311324,-26.8220894153089,
21.2013855140876));
#217707=CARTESIAN_POINT('Ctrl Pts',(-10.1015811122683,-26.7479134753663,
21.1471714990967));
#217708=CARTESIAN_POINT('Ctrl Pts',(-10.3915931342332,-26.5519112624207,
21.1990952981371));
#217709=CARTESIAN_POINT('Ctrl Pts',(-10.5777152317845,-26.3431666209172,
21.3336025860006));
#217710=CARTESIAN_POINT('Ctrl Pts',(-10.6768195042145,-26.1278390259702,
21.529690314477));
#217711=CARTESIAN_POINT('Ctrl Pts',(-10.6957250784129,-25.8835949849191,
21.8024206212793));
#217712=CARTESIAN_POINT('Ctrl Pts',(-10.6309218201689,-25.7415251285241,
21.9943430556211));
#217713=CARTESIAN_POINT('Ctrl Pts',(-10.5747839831631,-25.6632507119332,
22.1051829556388));
#217714=CARTESIAN_POINT('Ctrl Pts',(-9.87248149905533,-26.8044787119928,
21.6425124584015));
#217715=CARTESIAN_POINT('Ctrl Pts',(-9.95401649363721,-26.8067170629391,
21.6038686441367));
#217716=CARTESIAN_POINT('Ctrl Pts',(-10.1209229860439,-26.7666931839798,
21.5587300709998));
#217717=CARTESIAN_POINT('Ctrl Pts',(-10.325538464914,-26.6194175135303,
21.5993277554827));
#217718=CARTESIAN_POINT('Ctrl Pts',(-10.4374792328996,-26.4516259721992,
21.7050069483929));
#217719=CARTESIAN_POINT('Ctrl Pts',(-10.4671322256251,-26.2741140239632,
21.8524417379517));
#217720=CARTESIAN_POINT('Ctrl Pts',(-10.4149241443316,-26.06856967303,22.044942572315));
#217721=CARTESIAN_POINT('Ctrl Pts',(-10.3181108840327,-25.9440227486846,
22.1673236290069));
#217722=CARTESIAN_POINT('Ctrl Pts',(-10.2487956422423,-25.8729677242383,
22.2332066633004));
#217723=CARTESIAN_POINT('Ctrl Pts',(-9.86507455544746,-26.4490622120925,
21.8415457393138));
#217724=CARTESIAN_POINT('Ctrl Pts',(-9.90599146530926,-26.4634324370391,
21.8264579049296));
#217725=CARTESIAN_POINT('Ctrl Pts',(-9.98103977294733,-26.4619874566671,
21.809022370676));
#217726=CARTESIAN_POINT('Ctrl Pts',(-10.0583161517293,-26.3959092697041,
21.8249069078234));
#217727=CARTESIAN_POINT('Ctrl Pts',(-10.0873661783027,-26.3003254434051,
21.8662136847816));
#217728=CARTESIAN_POINT('Ctrl Pts',(-10.0721030013199,-26.178309303956,
21.9243826507326));
#217729=CARTESIAN_POINT('Ctrl Pts',(-10.0063655998169,-26.0111122521835,
22.0014038698758));
#217730=CARTESIAN_POINT('Ctrl Pts',(-9.92864750593078,-25.8879517228121,
22.0515589498376));
#217731=CARTESIAN_POINT('Ctrl Pts',(-9.87563518362023,-25.8125168535224,
22.0790421146153));
#217732=CARTESIAN_POINT('Ctrl Pts',(-9.74994496494155,-26.1027615297019,
21.6622938515989));
#217733=CARTESIAN_POINT('Ctrl Pts',(-9.77808091720995,-26.111513769572,
21.6621300236746));
#217734=CARTESIAN_POINT('Ctrl Pts',(-9.8120324506251,-26.1171935098753,
21.6652594011328));
#217735=CARTESIAN_POINT('Ctrl Pts',(-9.83846126506485,-26.089264521236,
21.6660286793621));
#217736=CARTESIAN_POINT('Ctrl Pts',(-9.8530052103051,-26.0299848965229,
21.6672894784261));
#217737=CARTESIAN_POINT('Ctrl Pts',(-9.85913609070145,-25.9295298215829,
21.6786030716663));
#217738=CARTESIAN_POINT('Ctrl Pts',(-9.85003689968636,-25.7646620629683,
21.7122984920753));
#217739=CARTESIAN_POINT('Ctrl Pts',(-9.82475932680792,-25.6254619498554,
21.7547181060873));
#217740=CARTESIAN_POINT('Ctrl Pts',(-9.80236741567261,-25.538121555272,
21.7860729089457));
#217741=CARTESIAN_POINT('',(-9.89531387545441,-26.2748089891699,21.7002959441179));
#217742=CARTESIAN_POINT('',(-9.93126443240925,-25.8127136245889,21.8545902649184));
#217743=CARTESIAN_POINT('Ctrl Pts',(-9.89531177803442,-26.2748053576133,
21.7002959440445));
#217744=CARTESIAN_POINT('Ctrl Pts',(-9.90750420719871,-26.2696031125217,
21.7002959448031));
#217745=CARTESIAN_POINT('Ctrl Pts',(-9.91838699827515,-26.2621863735551,
21.7011661531062));
#217746=CARTESIAN_POINT('Ctrl Pts',(-9.92795361152445,-26.2529071490529,
21.7028704335423));
#217747=CARTESIAN_POINT('Ctrl Pts',(-9.93759549978717,-26.2435549108591,
21.7045881241299));
#217748=CARTESIAN_POINT('Ctrl Pts',(-9.94589962786727,-26.2323112170316,
21.7071527695923));
#217749=CARTESIAN_POINT('Ctrl Pts',(-9.95287387696576,-26.2195280320802,
21.7104770067839));
#217750=CARTESIAN_POINT('Ctrl Pts',(-9.9598909736784,-26.2066663112221,
21.7138216670534));
#217751=CARTESIAN_POINT('Ctrl Pts',(-9.96556114788218,-26.1922465017397,
21.7179347011471));
#217752=CARTESIAN_POINT('Ctrl Pts',(-9.96991811168844,-26.1766122608359,
21.7226830134901));
#217753=CARTESIAN_POINT('Ctrl Pts',(-9.97435008342019,-26.1607088664506,
21.7275130710747));
#217754=CARTESIAN_POINT('Ctrl Pts',(-9.97742272434708,-26.1435491641159,
21.7329997210926));
#217755=CARTESIAN_POINT('Ctrl Pts',(-9.97920709424039,-26.1254743199127,
21.738967425333));
#217756=CARTESIAN_POINT('Ctrl Pts',(-9.98021197522587,-26.1152953389047,
21.7423281817213));
#217757=CARTESIAN_POINT('Ctrl Pts',(-9.9808089792186,-26.1048257237652,
21.7458409277729));
#217758=CARTESIAN_POINT('Ctrl Pts',(-9.98101635717103,-26.094123196966,
21.7494709601497));
#217759=CARTESIAN_POINT('Ctrl Pts',(-9.98147258696476,-26.0705777258265,
21.7574570015929));
#217760=CARTESIAN_POINT('Ctrl Pts',(-9.98028185264307,-26.0460689994674,
21.766087164799));
#217761=CARTESIAN_POINT('Ctrl Pts',(-9.97765563201659,-26.0208662395114,
21.7751878357778));
#217762=CARTESIAN_POINT('Ctrl Pts',(-9.9749218975132,-25.9946317130678,
21.7846610757669));
#217763=CARTESIAN_POINT('Ctrl Pts',(-9.9706336935917,-25.9676446118989,
21.7946443907619));
#217764=CARTESIAN_POINT('Ctrl Pts',(-9.96503966165299,-25.9402027536447,
21.8049994238651));
#217765=CARTESIAN_POINT('Ctrl Pts',(-9.95910800442449,-25.911104654338,
21.815979430349));
#217766=CARTESIAN_POINT('Ctrl Pts',(-9.95170910536254,-25.8814946888984,
21.8273777483365));
#217767=CARTESIAN_POINT('Ctrl Pts',(-9.94313515189612,-25.8517303710754,
21.8390880929086));
#217768=CARTESIAN_POINT('Ctrl Pts',(-9.9393942841189,-25.8387440191094,
21.8441973871031));
#217769=CARTESIAN_POINT('Ctrl Pts',(-9.93542958767766,-25.8257283660725,
21.8493667675234));
#217770=CARTESIAN_POINT('Ctrl Pts',(-9.93126443240917,-25.8127136245889,
21.8545902649184));
#217771=CARTESIAN_POINT('Ctrl Pts',(-10.4734143604308,-25.839309578039,
22.0254360190754));
#217772=CARTESIAN_POINT('Ctrl Pts',(-10.4696126473994,-25.8408527963111,
22.0258726182481));
#217773=CARTESIAN_POINT('Ctrl Pts',(-10.4584777245091,-25.8450976084865,
22.0272129708195));
#217774=CARTESIAN_POINT('Ctrl Pts',(-10.4471987593229,-25.8490542502696,
22.0281673545473));
#217775=CARTESIAN_POINT('Ctrl Pts',(-10.4156691004137,-25.860550553613,
22.0299411825108));
#217776=CARTESIAN_POINT('Ctrl Pts',(-10.3713380485575,-25.8744149988959,
22.0311794464821));
#217777=CARTESIAN_POINT('Ctrl Pts',(-10.2694855092656,-25.8901286159414,
22.0187136815896));
#217778=CARTESIAN_POINT('Ctrl Pts',(-10.2243096954498,-25.8925168034486,
22.0089412506098));
#217779=CARTESIAN_POINT('Ctrl Pts',(-10.1314549887998,-25.8877593314941,
21.9797522996814));
#217780=CARTESIAN_POINT('Ctrl Pts',(-10.0846005851686,-25.8795005595763,
21.9595098657042));
#217781=CARTESIAN_POINT('Ctrl Pts',(-10.0004446753027,-25.8527229562893,
21.9115871967864));
#217782=CARTESIAN_POINT('Ctrl Pts',(-9.96325846199668,-25.8348250505315,
21.8845323843933));
#217783=CARTESIAN_POINT('Ctrl Pts',(-9.93126997956993,-25.8127183610522,
21.8545808448493));
#217784=CARTESIAN_POINT('Ctrl Pts',(-10.3968201439498,-26.2481807492435,
21.7002959441191));
#217785=CARTESIAN_POINT('Ctrl Pts',(-10.352757959088,-26.2713720949635,
21.700295944119));
#217786=CARTESIAN_POINT('Ctrl Pts',(-10.3062154423013,-26.2897416557429,
21.7002959441189));
#217787=CARTESIAN_POINT('Ctrl Pts',(-10.2122610689597,-26.3144380422969,
21.7002959441187));
#217788=CARTESIAN_POINT('Ctrl Pts',(-10.1651014687882,-26.3212367796376,
21.7002959439524));
#217789=CARTESIAN_POINT('Ctrl Pts',(-10.0528747506664,-26.322753642188,
21.7002959439522));
#217790=CARTESIAN_POINT('Ctrl Pts',(-9.98722570880645,-26.3121162818769,
21.700295944118));
#217791=CARTESIAN_POINT('Ctrl Pts',(-9.91598677189077,-26.2842403220569,
21.7002959441179));
#217792=CARTESIAN_POINT('Ctrl Pts',(-9.90567290014104,-26.2797376658247,
21.7002953499828));
#217793=CARTESIAN_POINT('Ctrl Pts',(-9.89530806724573,-26.2748171928653,
21.7002953493965));
#217794=CARTESIAN_POINT('Origin',(-9.90119308169966,-26.2849885225305,22.0002959516417));
#217795=CARTESIAN_POINT('Ctrl Pts',(-9.79596862609843,-25.6295759374184,
21.815944359383));
#217796=CARTESIAN_POINT('Ctrl Pts',(-9.80342292505539,-25.6439821194777,
21.8149815608867));
#217797=CARTESIAN_POINT('Ctrl Pts',(-9.81106060265675,-25.657978107046,
21.8144952008212));
#217798=CARTESIAN_POINT('Ctrl Pts',(-9.8188103531178,-25.6713963427708,
21.8144952008187));
#217799=CARTESIAN_POINT('Ctrl Pts',(-9.83567068407027,-25.700589011135,
21.8144952008131));
#217800=CARTESIAN_POINT('Ctrl Pts',(-9.85561660337154,-25.7312971474744,
21.8167561809038));
#217801=CARTESIAN_POINT('Ctrl Pts',(-9.88709894296235,-25.7709565814832,
21.8269405412099));
#217802=CARTESIAN_POINT('Ctrl Pts',(-9.89774832608688,-25.7830048050755,
21.8314617393975));
#217803=CARTESIAN_POINT('Ctrl Pts',(-9.91605424398271,-25.8009029086354,
21.8421123705264));
#217804=CARTESIAN_POINT('Ctrl Pts',(-9.92368624803744,-25.807469771016,
21.847499203645));
#217805=CARTESIAN_POINT('Ctrl Pts',(-9.93126393556194,-25.8127055933564,
21.8545967199414));
#217806=CARTESIAN_POINT('',(-9.89531177803443,-26.2748053576129,21.7002959441179));
#217807=CARTESIAN_POINT('Origin',(5.74151140048393,4.39848095748758,21.2002959644751));
#217808=CARTESIAN_POINT('',(2.29557840974536,-28.1697727587544,21.7002959432322));
#217809=CARTESIAN_POINT('Origin',(6.04346855159861,5.15536125261647,21.7002959440725));
#217810=CARTESIAN_POINT('Ctrl Pts',(2.29557840974548,-28.1697727587547,
21.7002959418977));
#217811=CARTESIAN_POINT('Ctrl Pts',(2.29783225978562,-28.1516333480515,
21.7002976742352));
#217812=CARTESIAN_POINT('Ctrl Pts',(2.30011698037155,-28.1330139102957,
21.6992940479558));
#217813=CARTESIAN_POINT('Ctrl Pts',(2.30241250689039,-28.1141140617212,
21.6971476340027));
#217814=CARTESIAN_POINT('Ctrl Pts',(2.30467881780504,-28.0954547551271,
21.6950285378696));
#217815=CARTESIAN_POINT('Ctrl Pts',(2.30695559453634,-28.0765227644472,
21.6917950966325));
#217816=CARTESIAN_POINT('Ctrl Pts',(2.30922085519432,-28.0575356560648,
21.6873591109934));
#217817=CARTESIAN_POINT('Ctrl Pts',(2.3114594296281,-28.0387722280033,21.6829753841118));
#217818=CARTESIAN_POINT('Ctrl Pts',(2.31368667995492,-28.0199557121101,
21.6774170174109));
#217819=CARTESIAN_POINT('Ctrl Pts',(2.31587983922429,-28.0013109027114,
21.6706475512961));
#217820=CARTESIAN_POINT('Ctrl Pts',(2.3180609913284,-27.9827681703989,21.6639151468299));
#217821=CARTESIAN_POINT('Ctrl Pts',(2.32020834143382,-27.9643960602787,
21.6559847689799));
#217822=CARTESIAN_POINT('Ctrl Pts',(2.32229914980843,-27.9464190415916,
21.6468717331785));
#217823=CARTESIAN_POINT('Ctrl Pts',(2.32438213425443,-27.9285092939719,
21.6377927988962));
#217824=CARTESIAN_POINT('Ctrl Pts',(2.32640891478647,-27.9109924900626,
21.6275401492837));
#217825=CARTESIAN_POINT('Ctrl Pts',(2.32835792117729,-27.8940819619498,
21.6161798166304));
#217826=CARTESIAN_POINT('Ctrl Pts',(2.33030249387681,-27.8772099027008,
21.6048453269955));
#217827=CARTESIAN_POINT('Ctrl Pts',(2.33216956588479,-27.8609421243941,
21.5924084999475));
#217828=CARTESIAN_POINT('Ctrl Pts',(2.33393986346024,-27.8454701466497,
21.5789825342858));
#217829=CARTESIAN_POINT('Ctrl Pts',(2.33571029694828,-27.8299969810616,
21.5655555378608));
#217830=CARTESIAN_POINT('Ctrl Pts',(2.33738387057039,-27.8153204090362,
21.5511397422075));
#217831=CARTESIAN_POINT('Ctrl Pts',(2.33894459419923,-27.8016008135279,
21.5358900311611));
#217832=CARTESIAN_POINT('Ctrl Pts',(2.34050564638224,-27.7878783298528,
21.5206371098371));
#217833=CARTESIAN_POINT('Ctrl Pts',(2.34195374628296,-27.7751137462252,
21.504550573619));
#217834=CARTESIAN_POINT('Ctrl Pts',(2.34327712847329,-27.7634273674644,
21.4878184615087));
#217835=CARTESIAN_POINT('Ctrl Pts',(2.3446050865543,-27.7517005804286,21.4710284943689));
#217836=CARTESIAN_POINT('Ctrl Pts',(2.34580742538772,-27.7410598243905,
21.4535892343743));
#217837=CARTESIAN_POINT('Ctrl Pts',(2.34687722285239,-27.7315795306106,
21.4357133512976));
#217838=CARTESIAN_POINT('Ctrl Pts',(2.34751437076029,-27.7259332755505,
21.4250668673785));
#217839=CARTESIAN_POINT('Ctrl Pts',(2.3481046030653,-27.7206977162734,21.414265887554));
#217840=CARTESIAN_POINT('Ctrl Pts',(2.34864735231182,-27.7158800836272,
21.4033574039215));
#217841=CARTESIAN_POINT('Ctrl Pts',(2.34961454559454,-27.7072949368692,
21.3839182021873));
#217842=CARTESIAN_POINT('Ctrl Pts',(2.35042913335853,-27.7000541773256,
21.3641715906909));
#217843=CARTESIAN_POINT('Ctrl Pts',(2.35109505227636,-27.6941309310526,
21.344362527382));
#217844=CARTESIAN_POINT('Ctrl Pts',(2.35176554156116,-27.688167032069,21.3244175095506));
#217845=CARTESIAN_POINT('Ctrl Pts',(2.35228534667095,-27.6835384853113,
21.3044099114156));
#217846=CARTESIAN_POINT('Ctrl Pts',(2.35266378551529,-27.6801675304057,
21.2845735231193));
#217847=CARTESIAN_POINT('Ctrl Pts',(2.35304758575983,-27.6767488186734,
21.2644561097173));
#217848=CARTESIAN_POINT('Ctrl Pts',(2.35328603203047,-27.6746231449594,
21.244515447313));
#217849=CARTESIAN_POINT('Ctrl Pts',(2.35339368646618,-27.6736634170638,
21.224968101999));
#217850=CARTESIAN_POINT('Ctrl Pts',(2.35343939471834,-27.6732559328354,
21.2166686298683));
#217851=CARTESIAN_POINT('Ctrl Pts',(2.3534615798821,-27.6730581137666,21.2084396709533));
#217852=CARTESIAN_POINT('Ctrl Pts',(2.353461579717,-27.6730581137347,21.2002959450258));
#217853=CARTESIAN_POINT('Origin',(2.73707460792174,-24.6968083442098,21.2002959442697));
#217854=CARTESIAN_POINT('Origin',(2.73707460791684,-24.6968083441871,21.2002959442351));
#217855=CARTESIAN_POINT('Ctrl Pts',(2.29557840974545,-28.169772758755,21.7002959437112));
#217856=CARTESIAN_POINT('Ctrl Pts',(2.41851667003284,-28.1853122303025,
21.7002959514968));
#217857=CARTESIAN_POINT('Ctrl Pts',(2.54210922409869,-28.1943444322655,
21.7002959383988));
#217858=CARTESIAN_POINT('Ctrl Pts',(2.66571726278347,-28.1968487590445,
21.7002959351738));
#217859=CARTESIAN_POINT('Ctrl Pts',(2.78892958677551,-28.1993450685544,
21.7002959319592));
#217860=CARTESIAN_POINT('Ctrl Pts',(2.91215714216196,-28.1953552023689,
21.700295934553));
#217861=CARTESIAN_POINT('Ctrl Pts',(3.03476607793446,-28.1849103777408,
21.7002959379139));
#217862=CARTESIAN_POINT('Ctrl Pts',(3.15657897576022,-28.174533366088,21.7002959412529));
#217863=CARTESIAN_POINT('Ctrl Pts',(3.27778109369206,-28.1577849265793,
21.7002959441658));
#217864=CARTESIAN_POINT('Ctrl Pts',(3.39775209275505,-28.1347470064949,
21.7002959449983));
#217865=CARTESIAN_POINT('Ctrl Pts',(3.46181387999073,-28.1224452806919,
21.7002959454429));
#217866=CARTESIAN_POINT('Ctrl Pts',(3.52552467190954,-28.1083510997109,
21.7002959455126));
#217867=CARTESIAN_POINT('Ctrl Pts',(3.58879042992829,-28.0924830284501,
21.7002959455138));
#217868=CARTESIAN_POINT('Ctrl Pts',(3.698858647525,-28.0648761463853,21.7002959455158));
#217869=CARTESIAN_POINT('Ctrl Pts',(3.80758340116345,-28.0319134256638,
21.7002959455138));
#217870=CARTESIAN_POINT('Ctrl Pts',(3.91445135990474,-27.993750487786,21.7002959455077));
#217871=CARTESIAN_POINT('Ctrl Pts',(4.02130881325156,-27.955591301423,21.7002959455016));
#217872=CARTESIAN_POINT('Ctrl Pts',(4.12630951874406,-27.9122330346952,
21.7002959454915));
#217873=CARTESIAN_POINT('Ctrl Pts',(4.22895782463406,-27.8638803502942,
21.7002959454775));
#217874=CARTESIAN_POINT('Ctrl Pts',(4.33161416826067,-27.8155238797017,
21.7002959454635));
#217875=CARTESIAN_POINT('Ctrl Pts',(4.4319174377939,-27.7621723526578,21.7002959454455));
#217876=CARTESIAN_POINT('Ctrl Pts',(4.52939408069456,-27.7040776440844,
21.7002959454238));
#217877=CARTESIAN_POINT('Ctrl Pts',(4.6094951877499,-27.6563385105616,21.7002959454059));
#217878=CARTESIAN_POINT('Ctrl Pts',(4.6876879002425,-27.6053973687291,21.7002959453854));
#217879=CARTESIAN_POINT('Ctrl Pts',(4.76372281854363,-27.5514166928612,
21.7002959453625));
#217880=CARTESIAN_POINT('Ctrl Pts',(20.4995813844748,-23.980621202731,21.7002169506065));
#217881=CARTESIAN_POINT('Ctrl Pts',(15.5909910211462,-26.5332502364635,
21.7002169512266));
#217882=CARTESIAN_POINT('Ctrl Pts',(10.1952861148853,-27.7565829399299,
21.7002169512817));
#217883=CARTESIAN_POINT('Ctrl Pts',(4.66576950763418,-27.570517282295,21.700216950768));
#217884=CARTESIAN_POINT('Ctrl Pts',(20.4961881127227,-23.9740960943814,
21.7002720058969));
#217885=CARTESIAN_POINT('Ctrl Pts',(15.5887263645209,-26.5261382109898,
21.7002720065167));
#217886=CARTESIAN_POINT('Ctrl Pts',(10.1942620739411,-27.7491896378183,
21.7002720065718));
#217887=CARTESIAN_POINT('Ctrl Pts',(4.66601684923049,-27.5631667616139,
21.7002720060584));
#217888=CARTESIAN_POINT('Ctrl Pts',(20.3730042828793,-23.7372191520939,
21.701278252303));
#217889=CARTESIAN_POINT('Ctrl Pts',(15.5065139463245,-26.2679547820846,
21.7012782529176));
#217890=CARTESIAN_POINT('Ctrl Pts',(10.1570869537198,-27.4807951984133,
21.7012782529722));
#217891=CARTESIAN_POINT('Ctrl Pts',(4.67499593710919,-27.2963253898149,
21.701278252463));
#217892=CARTESIAN_POINT('Ctrl Pts',(20.1286160227456,-23.2672715644887,
21.6322477113484));
#217893=CARTESIAN_POINT('Ctrl Pts',(15.3434101534739,-25.7557365880155,
21.6322477119529));
#217894=CARTESIAN_POINT('Ctrl Pts',(10.0833340674536,-26.9483190605956,
21.6322477120065));
#217895=CARTESIAN_POINT('Ctrl Pts',(4.6928098304403,-26.766930431404,21.6322477115059));
#217896=CARTESIAN_POINT('Ctrl Pts',(19.7911299486936,-22.6183010828336,
21.3314978220846));
#217897=CARTESIAN_POINT('Ctrl Pts',(15.1181732350334,-25.0483928399186,
21.3314978226748));
#217898=CARTESIAN_POINT('Ctrl Pts',(9.98148559145832,-26.2130002621572,
21.3314978227272));
#217899=CARTESIAN_POINT('Ctrl Pts',(4.71740978951921,-26.0358665639822,
21.3314978222383));
#217900=CARTESIAN_POINT('Ctrl Pts',(19.4999023469182,-22.0582835561726,
20.8500526617497));
#217901=CARTESIAN_POINT('Ctrl Pts',(14.9238090442794,-24.4380031417757,
20.8500526623277));
#217902=CARTESIAN_POINT('Ctrl Pts',(9.89359726107551,-25.5784699920926,
20.850052662379));
#217903=CARTESIAN_POINT('Ctrl Pts',(4.73863788571663,-25.405008010793,20.8500526619004));
#217904=CARTESIAN_POINT('Ctrl Pts',(19.2978451970644,-21.6697367811287,
20.2821077604046));
#217905=CARTESIAN_POINT('Ctrl Pts',(14.7889568731796,-24.0145075591997,
20.2821077609741));
#217906=CARTESIAN_POINT('Ctrl Pts',(9.83261929961955,-25.1382253956154,
20.2821077610245));
#217907=CARTESIAN_POINT('Ctrl Pts',(4.75336618991868,-24.9673108949045,
20.2821077605529));
#217908=CARTESIAN_POINT('Ctrl Pts',(19.2100544416187,-21.5009191228961,
19.8674778712272));
#217909=CARTESIAN_POINT('Ctrl Pts',(14.7303656578356,-23.8305051761608,
19.8674778717931));
#217910=CARTESIAN_POINT('Ctrl Pts',(9.80612530366656,-24.9469458210197,
19.8674778718433));
#217911=CARTESIAN_POINT('Ctrl Pts',(4.75976541380554,-24.7771381618287,
19.8674778713747));
#217912=CARTESIAN_POINT('Ctrl Pts',(19.1807372242792,-21.4445434376222,
19.6863404033326));
#217913=CARTESIAN_POINT('Ctrl Pts',(14.7107994588471,-23.7690586394612,
19.6863404038972));
#217914=CARTESIAN_POINT('Ctrl Pts',(9.79727778634341,-24.8830691081082,
19.6863404039473));
#217915=CARTESIAN_POINT('Ctrl Pts',(4.76190239791066,-24.7136310722911,
19.6863404034796));
#217916=CARTESIAN_POINT('Ctrl Pts',(19.1796198335684,-21.4423947457368,
19.6793567167969));
#217917=CARTESIAN_POINT('Ctrl Pts',(14.7100537165501,-23.7667166781327,
19.6793567173615));
#217918=CARTESIAN_POINT('Ctrl Pts',(9.79694057379128,-24.8806345235161,
19.6793567174116));
#217919=CARTESIAN_POINT('Ctrl Pts',(4.76198384650573,-24.7112105754533,
19.6793567169441));
#217920=CARTESIAN_POINT('Origin',(5.73113500571026,4.46601012090255,21.7002720736761));
#217921=CARTESIAN_POINT('Origin',(21.1405429924802,-25.3842611569854,21.5233134332339));
#217922=CARTESIAN_POINT('',(21.059256928105,-25.2270494336148,21.7002959489225));
#217923=CARTESIAN_POINT('',(20.6407580610461,-24.4176542416736,21.7002961370268));
#217924=CARTESIAN_POINT('',(21.0335703778109,-25.1773697144773,21.7562030368489));
#217925=CARTESIAN_POINT('Origin',(21.5110405736764,-24.1412715840269,22.4570015070589));
#217926=CARTESIAN_POINT('Origin',(21.8587141881178,-24.8136882556238,21.7002959440396));
#217927=CARTESIAN_POINT('Origin',(23.3216190105307,-24.715525740497,21.0535992933701));
#217928=CARTESIAN_POINT('',(23.7305365513061,-23.6853291149168,21.7002959334437));
#217929=CARTESIAN_POINT('',(23.7305366518649,-23.68532905965,21.7002958920539));
#217930=CARTESIAN_POINT('Origin',(22.9726783378447,-24.170767171027,21.7002959440369));
#217931=CARTESIAN_POINT('Origin',(23.8259975480304,-23.8343598942265,21.5233130132956));
#217932=CARTESIAN_POINT('',(23.7305366518649,-23.68532905965,21.7002959440349));
#217933=CARTESIAN_POINT('Ctrl Pts',(37.7015357099192,3.07982188589762,21.7002160091303));
#217934=CARTESIAN_POINT('Ctrl Pts',(37.2600867475684,-7.61947107107204,
21.7002160133306));
#217935=CARTESIAN_POINT('Ctrl Pts',(31.9051195991576,-16.8927700420346,
21.7002160165755));
#217936=CARTESIAN_POINT('Ctrl Pts',(22.8590339418487,-22.623222139911,21.7002160181244));
#217937=CARTESIAN_POINT('Ctrl Pts',(37.6941491431633,3.08012665297042,21.7002716596277));
#217938=CARTESIAN_POINT('Ctrl Pts',(37.2528022080249,-7.61669349481394,
21.7002716638271));
#217939=CARTESIAN_POINT('Ctrl Pts',(31.8990726939133,-16.8878492308011,
21.7002716670712));
#217940=CARTESIAN_POINT('Ctrl Pts',(22.8550777582799,-22.6169769126949,
21.7002716686198));
#217941=CARTESIAN_POINT('Ctrl Pts',(37.427342557306,3.09113499624061,21.7012840779755));
#217942=CARTESIAN_POINT('Ctrl Pts',(36.989680897513,-7.51636601343677,21.7012840821398));
#217943=CARTESIAN_POINT('Ctrl Pts',(31.6806553700999,-16.7101070010881,
21.7012840853569));
#217944=CARTESIAN_POINT('Ctrl Pts',(22.712178375441,-22.3913960973252,21.7012840868925));
#217945=CARTESIAN_POINT('Ctrl Pts',(36.8980564451925,3.1129731496749,21.6322489418488));
#217946=CARTESIAN_POINT('Ctrl Pts',(36.467705568373,-7.31733815835071,21.6322489459434));
#217947=CARTESIAN_POINT('Ctrl Pts',(31.2473630066635,-16.3575051589046,
21.6322489491068));
#217948=CARTESIAN_POINT('Ctrl Pts',(22.4286971466769,-21.9438929282424,
21.6322489506168));
#217949=CARTESIAN_POINT('Ctrl Pts',(36.1671976177354,3.14312812112007,21.3314978131892));
#217950=CARTESIAN_POINT('Ctrl Pts',(35.7469417543546,-7.04251276267598,
21.3314978171879));
#217951=CARTESIAN_POINT('Ctrl Pts',(30.6490560774459,-15.8706188353014,
21.331497820277));
#217952=CARTESIAN_POINT('Ctrl Pts',(22.0372552528428,-21.3259631655649,
21.3314978217515));
#217953=CARTESIAN_POINT('Ctrl Pts',(35.536518600058,3.16914970913075,20.8500526530389));
#217954=CARTESIAN_POINT('Ctrl Pts',(35.1249740127606,-6.80535805700345,
20.8500526569547));
#217955=CARTESIAN_POINT('Ctrl Pts',(30.1327598893652,-15.4504706803402,
20.8500526599799));
#217956=CARTESIAN_POINT('Ctrl Pts',(21.6994688293472,-20.7927338731284,
20.8500526614238));
#217957=CARTESIAN_POINT('Ctrl Pts',(35.0989493642354,3.18720365735103,20.2821120553115));
#217958=CARTESIAN_POINT('Ctrl Pts',(34.6934487173805,-6.64081856801403,
20.2821120591697));
#217959=CARTESIAN_POINT('Ctrl Pts',(29.7745502103714,-15.158969136923,20.2821120621505));
#217960=CARTESIAN_POINT('Ctrl Pts',(21.4651103949507,-20.4227758954173,
20.2821120635732));
#217961=CARTESIAN_POINT('Ctrl Pts',(34.911921156008,3.19492037341149,19.8742249583876));
#217962=CARTESIAN_POINT('Ctrl Pts',(34.509003842843,-6.57049021022857,19.8742249622213));
#217963=CARTESIAN_POINT('Ctrl Pts',(29.6214422929221,-15.0343739714842,
19.8742249651831));
#217964=CARTESIAN_POINT('Ctrl Pts',(21.3649396459936,-20.2646464566973,
19.8742249665968));
#217965=CARTESIAN_POINT('Ctrl Pts',(34.8502579481847,3.19746457516999,19.7002959369762));
#217966=CARTESIAN_POINT('Ctrl Pts',(34.4481923603012,-6.54730294765756,
19.7002959408018));
#217967=CARTESIAN_POINT('Ctrl Pts',(29.5709626064535,-14.9932949402597,
19.7002959437572));
#217968=CARTESIAN_POINT('Ctrl Pts',(21.3319133461542,-20.2125111742626,
19.7002959451679));
#217969=CARTESIAN_POINT('Origin',(5.75499073717353,4.38668072266381,21.7002833779154));
#217970=CARTESIAN_POINT('Ctrl Pts',(21.7569265016263,-20.3500104747716,
20.3835597990358));
#217971=CARTESIAN_POINT('Ctrl Pts',(21.7242273868966,-20.293352182656,20.287289569709));
#217972=CARTESIAN_POINT('Ctrl Pts',(21.6834846110711,-20.2480715380631,
20.1862557639247));
#217973=CARTESIAN_POINT('Ctrl Pts',(21.5874666659155,-20.1696554262546,
19.9587529479456));
#217974=CARTESIAN_POINT('Ctrl Pts',(21.5300621299401,-20.1405084818596,
19.8296877513318));
#217975=CARTESIAN_POINT('Ctrl Pts',(21.4728662300623,-20.1226536361803,
19.7002959451435));
#217976=CARTESIAN_POINT('Origin',(39.2336385308101,2.84306244921211,22.8492037619094));
#217977=CARTESIAN_POINT('',(39.0568461311452,2.85127251542391,21.7002959457351));
#217978=CARTESIAN_POINT('',(37.8335505437927,2.90807840740925,21.700295917075));
#217979=CARTESIAN_POINT('',(39.00131890804,2.85385138372973,21.7558628168935));
#217980=CARTESIAN_POINT('Origin',(38.3507414340202,3.78503144494488,22.4486808546418));
#217981=CARTESIAN_POINT('Origin',(39.0985934329419,3.75030340331818,21.7002959439948));
#217982=CARTESIAN_POINT('Origin',(39.7453366350333,5.06631133238045,21.0532970592007));
#217983=CARTESIAN_POINT('',(39.0573169326027,5.93552869101927,21.7002959333887));
#217984=CARTESIAN_POINT('',(39.0573169350312,5.93552880572716,21.7002958919404));
#217985=CARTESIAN_POINT('Origin',(39.0987895153514,5.03648519751636,21.7002959439947));
#217986=CARTESIAN_POINT('Origin',(39.2341118726639,5.94368494986369,22.8483162324817));
#217987=CARTESIAN_POINT('',(39.0573169350312,5.93552880572688,21.7002959439947));
#217988=CARTESIAN_POINT('Ctrl Pts',(22.867252178309,31.4148800199685,21.7002166069355));
#217989=CARTESIAN_POINT('Ctrl Pts',(31.9101339742234,25.6825820532985,21.7002166099239));
#217990=CARTESIAN_POINT('Ctrl Pts',(37.2620590945926,16.4095108975523,21.7002166140205));
#217991=CARTESIAN_POINT('Ctrl Pts',(37.7016717026759,5.71186200125794,21.7002166182903));
#217992=CARTESIAN_POINT('Ctrl Pts',(22.8632951786101,31.4086377274893,21.7002720396664));
#217993=CARTESIAN_POINT('Ctrl Pts',(31.9040875653152,25.6776642408298,21.7002720426543));
#217994=CARTESIAN_POINT('Ctrl Pts',(37.2547760929837,16.4067356808536,21.7002720467499));
#217995=CARTESIAN_POINT('Ctrl Pts',(37.6942871260784,5.71155853710863,21.7002720510187));
#217996=CARTESIAN_POINT('Ctrl Pts',(22.7203411771303,31.1831232578747,21.7012773273273));
#217997=CARTESIAN_POINT('Ctrl Pts',(31.685649755419,25.4999990842926,21.7012773302901));
#217998=CARTESIAN_POINT('Ctrl Pts',(36.9916640631593,16.3064757965452,21.7012773343517));
#217999=CARTESIAN_POINT('Ctrl Pts',(37.4275055101548,5.70059532817453,21.7012773385848));
#218000=CARTESIAN_POINT('Ctrl Pts',(22.4367386547597,30.735731286979,21.6322393020425));
#218001=CARTESIAN_POINT('Ctrl Pts',(31.2522969758975,25.1475340531267,21.632239304956));
#218002=CARTESIAN_POINT('Ctrl Pts',(36.4696833240103,16.107572961821,21.6322393089494));
#218003=CARTESIAN_POINT('Ctrl Pts',(36.8982447797317,5.67884571845696,21.6322393131119));
#218004=CARTESIAN_POINT('Ctrl Pts',(22.045120370456,30.1179410263676,21.3314978013873));
#218005=CARTESIAN_POINT('Ctrl Pts',(30.6538930172903,24.6608255789621,21.3314978042322));
#218006=CARTESIAN_POINT('Ctrl Pts',(35.7488956530232,15.8329139554195,21.3314978081323));
#218007=CARTESIAN_POINT('Ctrl Pts',(36.167404385334,5.64881232924833,21.3314978121971));
#218008=CARTESIAN_POINT('Ctrl Pts',(21.7071709152305,29.5848150446997,20.8500526414817));
#218009=CARTESIAN_POINT('Ctrl Pts',(30.1374965669947,24.2408174472443,20.8500526442678));
#218010=CARTESIAN_POINT('Ctrl Pts',(35.1268874102105,15.5958952422714,20.8500526480869));
#218011=CARTESIAN_POINT('Ctrl Pts',(35.5367210816935,5.62289482724523,20.8500526520674));
#218012=CARTESIAN_POINT('Ctrl Pts',(21.4726993690542,29.2149287461213,20.2821120464122));
#218013=CARTESIAN_POINT('Ctrl Pts',(29.7792173266668,23.9494130540815,20.2821120491573));
#218014=CARTESIAN_POINT('Ctrl Pts',(34.6953340164419,15.431450106534,20.2821120529204));
#218015=CARTESIAN_POINT('Ctrl Pts',(35.0991488739814,5.6049130947433,20.2821120568426));
#218016=CARTESIAN_POINT('Ctrl Pts',(21.3724802730747,29.0568299444911,19.8742249528313));
#218017=CARTESIAN_POINT('Ctrl Pts',(29.6260796766749,23.8248594127948,19.8742249555589));
#218018=CARTESIAN_POINT('Ctrl Pts',(34.5108771316273,15.3611620774846,19.8742249592979));
#218019=CARTESIAN_POINT('Ctrl Pts',(34.9121193951787,5.5972272453792,19.8742249631951));
#218020=CARTESIAN_POINT('Ctrl Pts',(21.3394380336107,29.004704764056,19.70029593436));
#218021=CARTESIAN_POINT('Ctrl Pts',(29.5755901881045,23.7837940729035,19.700295937082));
#218022=CARTESIAN_POINT('Ctrl Pts',(34.4500616902455,15.3379881118498,19.7002959408131));
#218023=CARTESIAN_POINT('Ctrl Pts',(34.8504557694753,5.59469322057822,19.700295944702));
#218024=CARTESIAN_POINT('Origin',(5.74103378047589,4.39822193283732,21.700284495718));
#218025=CARTESIAN_POINT('Ctrl Pts',(35.1820416023586,5.89399157089799,20.3835603449612));
#218026=CARTESIAN_POINT('Ctrl Pts',(35.1198937287022,5.89400195447808,20.2921012469264));
#218027=CARTESIAN_POINT('Ctrl Pts',(35.0630100658334,5.88257558736284,20.196367353702));
#218028=CARTESIAN_POINT('Ctrl Pts',(34.9456048839364,5.84032818333242,19.969422431157));
#218029=CARTESIAN_POINT('Ctrl Pts',(34.8889908031565,5.8039456742069,19.835020183625));
#218030=CARTESIAN_POINT('Ctrl Pts',(34.8431142952917,5.76166657164002,19.7002959453763));
#218031=CARTESIAN_POINT('Origin',(24.5279998194323,33.7075879796538,22.8062514673869));
#218032=CARTESIAN_POINT('',(23.2473931930346,31.7096746646018,21.7002959440315));
#218033=CARTESIAN_POINT('Origin',(5.7415114030875,4.39848094472453,23.5431839680825));
#218034=CARTESIAN_POINT('Origin',(5.74151071288092,4.39848134272836,21.7002959498453));
#218035=CARTESIAN_POINT('Origin',(21.7401294071022,35.3177336974362,22.8062104987818));
#218036=CARTESIAN_POINT('',(21.6587950682814,35.1605468141827,21.7002959440351));
#218037=CARTESIAN_POINT('Ctrl Pts',(4.58976040393665,36.3648448698598,21.7002168220543));
#218038=CARTESIAN_POINT('Ctrl Pts',(10.1485517643991,36.5651286281565,21.7002168224172));
#218039=CARTESIAN_POINT('Ctrl Pts',(15.5745342318129,35.3407964688515,21.7002168233336));
#218040=CARTESIAN_POINT('Ctrl Pts',(20.508696725514,32.7728565437863,21.7002168247427));
#218041=CARTESIAN_POINT('Ctrl Pts',(4.59002623778801,36.3574667632611,21.7002721229595));
#218042=CARTESIAN_POINT('Ctrl Pts',(10.1475345822868,36.5577042943757,21.7002721233222));
#218043=CARTESIAN_POINT('Ctrl Pts',(15.5722646871504,35.3336547212675,21.7002721242383));
#218044=CARTESIAN_POINT('Ctrl Pts',(20.5052883345024,32.7663074984113,21.700272125647));
#218045=CARTESIAN_POINT('Ctrl Pts',(4.59963993058892,36.0906427649046,21.7012758244421));
#218046=CARTESIAN_POINT('Ctrl Pts',(10.1107489116742,36.2892085227574,21.701275824802));
#218047=CARTESIAN_POINT('Ctrl Pts',(15.4901882121122,35.0753784792613,21.7012758257104));
#218048=CARTESIAN_POINT('Ctrl Pts',(20.3820262880369,32.5294659119243,21.7012758271073));
#218049=CARTESIAN_POINT('Ctrl Pts',(4.61871260594272,35.5612886987602,21.6322386106037));
#218050=CARTESIAN_POINT('Ctrl Pts',(10.0377695533303,35.7565378134321,21.6322386109574));
#218051=CARTESIAN_POINT('Ctrl Pts',(15.3273560982691,34.5629823687995,21.6322386118507));
#218052=CARTESIAN_POINT('Ctrl Pts',(20.1374858202038,32.0595941699843,21.6322386132244));
#218053=CARTESIAN_POINT('Ctrl Pts',(4.64504992668942,34.8303074500329,21.3314977981378));
#218054=CARTESIAN_POINT('Ctrl Pts',(9.93699287829131,35.0209766359009,21.3314977984832));
#218055=CARTESIAN_POINT('Ctrl Pts',(15.1025023950177,33.8554182400843,21.3314977993556));
#218056=CARTESIAN_POINT('Ctrl Pts',(19.799801634625,31.4107516380639,21.331497800697));
#218057=CARTESIAN_POINT('Ctrl Pts',(4.66777793521693,34.1995011530527,20.8500526382995));
#218058=CARTESIAN_POINT('Ctrl Pts',(9.85002681586394,34.3862180515252,20.8500526386378));
#218059=CARTESIAN_POINT('Ctrl Pts',(14.9084630378316,33.2448199398092,20.8500526394921));
#218060=CARTESIAN_POINT('Ctrl Pts',(19.5083942821849,30.8508276239563,20.8500526408057));
#218061=CARTESIAN_POINT('Ctrl Pts',(4.6835468672657,33.7618410840425,20.2821087634916));
#218062=CARTESIAN_POINT('Ctrl Pts',(9.78968884333071,33.9458158438347,20.2821087638251));
#218063=CARTESIAN_POINT('Ctrl Pts',(14.7738364829227,32.8211803923554,20.2821087646667));
#218064=CARTESIAN_POINT('Ctrl Pts',(19.306212784176,30.4623464313035,20.2821087659611));
#218065=CARTESIAN_POINT('Ctrl Pts',(4.69039820962827,33.5716849680115,19.8674814686768));
#218066=CARTESIAN_POINT('Ctrl Pts',(9.7634729849176,33.7544683135211,19.8674814690081));
#218067=CARTESIAN_POINT('Ctrl Pts',(14.7153434548761,32.6371159627263,19.8674814698443));
#218068=CARTESIAN_POINT('Ctrl Pts',(19.2183682422219,30.293557729692,19.8674814711302));
#218069=CARTESIAN_POINT('Ctrl Pts',(4.69268616677155,33.5081836808334,19.6863466608932));
#218070=CARTESIAN_POINT('Ctrl Pts',(9.75471838473545,33.6905691620018,19.6863466612237));
#218071=CARTESIAN_POINT('Ctrl Pts',(14.6958101226724,32.5756489510728,19.6863466620582));
#218072=CARTESIAN_POINT('Ctrl Pts',(19.1890331799933,30.2371919391507,19.6863466633413));
#218073=CARTESIAN_POINT('Ctrl Pts',(4.69277335439827,33.5057638248966,19.6793643037197));
#218074=CARTESIAN_POINT('Ctrl Pts',(9.75438477147627,33.6881341445718,19.6793643040501));
#218075=CARTESIAN_POINT('Ctrl Pts',(14.6950657621697,32.573306615671,19.6793643048845));
#218076=CARTESIAN_POINT('Ctrl Pts',(19.187915303053,30.235043996978,19.6793643061675));
#218077=CARTESIAN_POINT('Origin',(5.74146548754378,4.39764100061126,21.7002502732188));
#218078=CARTESIAN_POINT('Origin',(2.74594826287071,33.494685202337,21.2502959429781));
#218079=CARTESIAN_POINT('',(2.29658287024705,36.9310177803301,21.7000431056879));
#218080=CARTESIAN_POINT('Ctrl Pts',(2.29658287024709,36.9310177803303,21.7000431056878));
#218081=CARTESIAN_POINT('Ctrl Pts',(2.29869577045965,36.9128980499128,21.6994508268484));
#218082=CARTESIAN_POINT('Ctrl Pts',(2.30084647677976,36.8947750109259,21.6978124544623));
#218083=CARTESIAN_POINT('Ctrl Pts',(2.30299380836346,36.8768484273132,21.6951466062504));
#218084=CARTESIAN_POINT('Ctrl Pts',(2.30514311476837,36.8589053572866,21.6924783063567));
#218085=CARTESIAN_POINT('Ctrl Pts',(2.3072889541814,36.8411599178142,21.6887808274343));
#218086=CARTESIAN_POINT('Ctrl Pts',(2.30939133959609,36.823801522465,21.6841239683681));
#218087=CARTESIAN_POINT('Ctrl Pts',(2.3115058267927,36.8063432084646,21.6794403034211));
#218088=CARTESIAN_POINT('Ctrl Pts',(2.31357628014679,36.78927715544,21.6737865581177));
#218089=CARTESIAN_POINT('Ctrl Pts',(2.31556458775377,36.7727731781544,21.667281233507));
#218090=CARTESIAN_POINT('Ctrl Pts',(2.31649720665862,36.765031960866,21.6642299004573));
#218091=CARTESIAN_POINT('Ctrl Pts',(2.31741179675301,36.7574140084295,21.6609918535483));
#218092=CARTESIAN_POINT('Ctrl Pts',(2.31830468662923,36.749934465105,21.6575824560222));
#218093=CARTESIAN_POINT('Ctrl Pts',(2.32032265702906,36.7330303681552,21.6498770676285));
#218094=CARTESIAN_POINT('Ctrl Pts',(2.32222994139427,36.7168317773623,21.6412927031959));
#218095=CARTESIAN_POINT('Ctrl Pts',(2.32400989039424,36.7014633790495,21.6320214665536));
#218096=CARTESIAN_POINT('Ctrl Pts',(2.3251319930155,36.6917749441383,21.6261767603632));
#218097=CARTESIAN_POINT('Ctrl Pts',(2.32620358108533,36.6824155842536,21.6200597403756));
#218098=CARTESIAN_POINT('Ctrl Pts',(2.3272214664807,36.6734072303028,21.6137235598814));
#218099=CARTESIAN_POINT('Ctrl Pts',(2.32853772575407,36.6617582475396,21.605530047752));
#218100=CARTESIAN_POINT('Ctrl Pts',(2.3297644178752,36.6506955075146,21.5969693779028));
#218101=CARTESIAN_POINT('Ctrl Pts',(2.33089828237628,36.6402413304788,21.5881550298758));
#218102=CARTESIAN_POINT('Ctrl Pts',(2.33146521462682,36.635014241961,21.5837478558623));
#218103=CARTESIAN_POINT('Ctrl Pts',(2.33200899048094,36.6299389140745,21.5792772397688));
#218104=CARTESIAN_POINT('Ctrl Pts',(2.33252949139778,36.6250159706856,21.5747569891315));
#218105=CARTESIAN_POINT('Ctrl Pts',(2.33278974185619,36.6225544989911,21.5724968638129));
#218106=CARTESIAN_POINT('Ctrl Pts',(2.33304417408717,36.6201311186418,21.5702243398076));
#218107=CARTESIAN_POINT('Ctrl Pts',(2.3332927934937,36.6177457581775,21.5679410789263));
#218108=CARTESIAN_POINT('Ctrl Pts',(2.33342887651939,36.6164401196762,21.5666913251219));
#218109=CARTESIAN_POINT('Ctrl Pts',(2.33351819228417,36.6155844225258,21.5658628330905));
#218110=CARTESIAN_POINT('Ctrl Pts',(2.333634968452,36.6144557686309,21.5647617082978));
#218111=CARTESIAN_POINT('Ctrl Pts',(2.33373153866881,36.6135224073692,21.5638511127375));
#218112=CARTESIAN_POINT('Ctrl Pts',(2.33384693110163,36.612401973346,21.5627544197863));
#218113=CARTESIAN_POINT('Ctrl Pts',(2.33402122076961,36.6107036459487,21.5610607712188));
#218114=CARTESIAN_POINT('Ctrl Pts',(2.33521141750612,36.5991060352054,21.5494951114682));
#218115=CARTESIAN_POINT('Ctrl Pts',(2.33634479509888,36.5887344361361,21.5379599850604));
#218116=CARTESIAN_POINT('Ctrl Pts',(2.33743653658854,36.5794565983857,21.5266954870488));
#218117=CARTESIAN_POINT('Ctrl Pts',(2.33857814490679,36.5697549823424,21.5149164672416));
#218118=CARTESIAN_POINT('Ctrl Pts',(2.339674332408,36.5612483346259,21.5034334550505));
#218119=CARTESIAN_POINT('Ctrl Pts',(2.34074423900871,36.5537694881998,21.4924658210468));
#218120=CARTESIAN_POINT('Ctrl Pts',(2.34129925532521,36.5498898207668,21.4867763376643));
#218121=CARTESIAN_POINT('Ctrl Pts',(2.34184721746306,36.5462865807043,21.4812246481664));
#218122=CARTESIAN_POINT('Ctrl Pts',(2.34239083292727,36.5429361707618,21.4758359334849));
#218123=CARTESIAN_POINT('Ctrl Pts',(2.34345944215753,36.5363501200966,21.4652430960347));
#218124=CARTESIAN_POINT('Ctrl Pts',(2.34451306464314,36.5307342703443,21.4552745000787));
#218125=CARTESIAN_POINT('Ctrl Pts',(2.34557560714774,36.5259050126886,21.4460538651879));
#218126=CARTESIAN_POINT('Ctrl Pts',(2.34580255161968,36.5248735496424,21.4440844643336));
#218127=CARTESIAN_POINT('Ctrl Pts',(2.34602989506063,36.5238780469816,21.4421490111889));
#218128=CARTESIAN_POINT('Ctrl Pts',(2.34625785648203,36.5229168497365,21.440248441378));
#218129=CARTESIAN_POINT('Ctrl Pts',(2.34690548909794,36.5201861127444,21.4348489707536));
#218130=CARTESIAN_POINT('Ctrl Pts',(2.34755817285781,36.5177318121537,21.4297311077088));
#218131=CARTESIAN_POINT('Ctrl Pts',(2.34822074228413,36.5155179271735,21.4249114204877));
#218132=CARTESIAN_POINT('Ctrl Pts',(2.34855875713637,36.5143884968456,21.4224526202485));
#218133=CARTESIAN_POINT('Ctrl Pts',(2.34882281777591,36.5135259409091,21.4205291618967));
#218134=CARTESIAN_POINT('Ctrl Pts',(2.34913116110557,36.5126083285226,21.4184442855498));
#218135=CARTESIAN_POINT('Ctrl Pts',(2.34942722572335,36.5117272568912,21.4164424322279));
#218136=CARTESIAN_POINT('Ctrl Pts',(2.34976417997437,36.5107948346369,21.4142919044654));
#218137=CARTESIAN_POINT('Ctrl Pts',(2.35024248736222,36.5095653604504,21.4113582707678));
#218138=CARTESIAN_POINT('Ctrl Pts',(2.35274206893709,36.5031402641602,21.3960274251139));
#218139=CARTESIAN_POINT('Ctrl Pts',(2.35590234409971,36.4974143489457,21.379937660775));
#218140=CARTESIAN_POINT('Ctrl Pts',(2.35970483754173,36.4925720154319,21.3632207363688));
#218141=CARTESIAN_POINT('Ctrl Pts',(2.36346644749331,36.4877817455177,21.3466835482934));
#218142=CARTESIAN_POINT('Ctrl Pts',(2.3678564627645,36.4838567989103,21.3295330938039));
#218143=CARTESIAN_POINT('Ctrl Pts',(2.37286152828812,36.4809405715634,21.311933393223));
#218144=CARTESIAN_POINT('Ctrl Pts',(2.37781884332537,36.4780521662847,21.2945016013855));
#218145=CARTESIAN_POINT('Ctrl Pts',(2.38337947637805,36.4761537959238,21.2766297501351));
#218146=CARTESIAN_POINT('Ctrl Pts',(2.38953588690709,36.4753418726095,21.2585047025726));
#218147=CARTESIAN_POINT('Ctrl Pts',(2.39051676608396,36.4752125117314,21.2556169026688));
#218148=CARTESIAN_POINT('Ctrl Pts',(2.39151278118901,36.4751106330882,21.2527227200871));
#218149=CARTESIAN_POINT('Ctrl Pts',(2.39252391578804,36.4750365138842,21.2498229573294));
#218150=CARTESIAN_POINT('Origin',(2.6303121655733,33.4820280282817,21.7002854655335));
#218151=CARTESIAN_POINT('Origin',(5.74151140070356,4.3984809565039,21.2202959321197));
#218152=CARTESIAN_POINT('',(-2.60070412394285,35.5510542622747,21.2202860167582));
#218153=CARTESIAN_POINT('Ctrl Pts',(-2.60070412394285,35.5510542622747,
21.2202860167582));
#218154=CARTESIAN_POINT('Ctrl Pts',(-2.60040534597799,35.550927550596,21.2168439193978));
#218155=CARTESIAN_POINT('Ctrl Pts',(-2.60024710356063,35.5509885643104,
21.2143060428293));
#218156=CARTESIAN_POINT('Ctrl Pts',(-2.59987948710226,35.5512781916347,
21.2056967121261));
#218157=CARTESIAN_POINT('Ctrl Pts',(-2.60711872523864,35.5494194520853,
21.2036268972764));
#218158=CARTESIAN_POINT('Ctrl Pts',(-2.61538302286255,35.5470171623914,
21.2004747067433));
#218159=CARTESIAN_POINT('',(-2.724817290486,36.0145335990711,21.7000962389772));
#218160=CARTESIAN_POINT('Origin',(-2.00308581363728,-8.65476132860863,21.6679600138637));
#218161=CARTESIAN_POINT('Origin',(-2.72471735310859,36.0141604000479,21.2206730684949));
#218162=CARTESIAN_POINT('Origin',(5.74151140057836,4.39848095727115,21.2002959646016));
#218163=CARTESIAN_POINT('',(-9.04543547435189,33.6201972337207,21.7002956089983));
#218164=CARTESIAN_POINT('Ctrl Pts',(-9.04543547435731,33.6201972337303,
21.700295325281));
#218165=CARTESIAN_POINT('Ctrl Pts',(-9.0350155344816,33.6036111590677,21.7002945755005));
#218166=CARTESIAN_POINT('Ctrl Pts',(-9.02478378943861,33.5872409056354,
21.6991493703721));
#218167=CARTESIAN_POINT('Ctrl Pts',(-9.01484658879023,33.5712848482876,
21.6969840147132));
#218168=CARTESIAN_POINT('Ctrl Pts',(-9.01342083858649,33.5689955363556,
21.6966733380567));
#218169=CARTESIAN_POINT('Ctrl Pts',(-9.0120011256111,33.5667147085387,21.6963417335409));
#218170=CARTESIAN_POINT('Ctrl Pts',(-9.01058773625458,33.5644429058604,
21.6959896397372));
#218171=CARTESIAN_POINT('Ctrl Pts',(-9.00063808851898,33.5484504008442,
21.6935110521486));
#218172=CARTESIAN_POINT('Ctrl Pts',(-8.99100352587862,33.5329079036786,
21.6900144061483));
#218173=CARTESIAN_POINT('Ctrl Pts',(-8.98177108452102,33.5179831429004,
21.6856942474045));
#218174=CARTESIAN_POINT('Ctrl Pts',(-8.97473926275817,33.5066158074816,
21.682403829941));
#218175=CARTESIAN_POINT('Ctrl Pts',(-8.96794033256745,33.4956062093613,
21.6786364970412));
#218176=CARTESIAN_POINT('Ctrl Pts',(-8.96140382505744,33.4850140963313,
21.6744895072352));
#218177=CARTESIAN_POINT('Ctrl Pts',(-8.95252600905802,33.4706279994161,
21.6688571091398));
#218178=CARTESIAN_POINT('Ctrl Pts',(-8.94413330675088,33.4570136714558,
21.6625245840974));
#218179=CARTESIAN_POINT('Ctrl Pts',(-8.93627257964482,33.4442770400649,
21.6557716925568));
#218180=CARTESIAN_POINT('Ctrl Pts',(-8.93188770841785,33.4371722916414,
21.652004794226));
#218181=CARTESIAN_POINT('Ctrl Pts',(-8.9276678709261,33.4303398526463,21.6481073349423));
#218182=CARTESIAN_POINT('Ctrl Pts',(-8.92361752880563,33.4237922220154,
21.6441289135707));
#218183=CARTESIAN_POINT('Ctrl Pts',(-8.91891670516496,33.4161930474407,
21.6395115610904));
#218184=CARTESIAN_POINT('Ctrl Pts',(-8.91444182717254,33.4089670938883,
21.6347801681733));
#218185=CARTESIAN_POINT('Ctrl Pts',(-8.91019198021466,33.4021115641276,
21.6299994272884));
#218186=CARTESIAN_POINT('Ctrl Pts',(-8.90293913241381,33.3904118218917,
21.6218405485437));
#218187=CARTESIAN_POINT('Ctrl Pts',(-8.89634241613737,33.3797920915462,
21.6135406700835));
#218188=CARTESIAN_POINT('Ctrl Pts',(-8.89037680955723,33.3702056728066,
21.6054038570396));
#218189=CARTESIAN_POINT('Ctrl Pts',(-8.88808027235463,33.3665152572588,
21.6022714859027));
#218190=CARTESIAN_POINT('Ctrl Pts',(-8.88587708913097,33.3629776979844,
21.5991628173399));
#218191=CARTESIAN_POINT('Ctrl Pts',(-8.88376527446455,33.3595894454113,
21.5960934735423));
#218192=CARTESIAN_POINT('Ctrl Pts',(-8.87835927994552,33.3509159215788,
21.5882363182668));
#218193=CARTESIAN_POINT('Ctrl Pts',(-8.87355026340372,33.3432151481233,
21.5806355290063));
#218194=CARTESIAN_POINT('Ctrl Pts',(-8.86929195729649,33.3363965635446,
21.5734990842309));
#218195=CARTESIAN_POINT('Ctrl Pts',(-8.86716280424286,33.3329872712552,
21.5699308618432));
#218196=CARTESIAN_POINT('Ctrl Pts',(-8.86517119647276,33.3297982590593,
21.5664778298771));
#218197=CARTESIAN_POINT('Ctrl Pts',(-8.86331093035039,33.3268173458648,
21.5631608579509));
#218198=CARTESIAN_POINT('Ctrl Pts',(-8.86238079728917,33.3253268892675,
21.5615023719878));
#218199=CARTESIAN_POINT('Ctrl Pts',(-8.86148351063314,33.3238884790829,
21.5598778762058));
#218200=CARTESIAN_POINT('Ctrl Pts',(-8.86061827897002,33.3225005591563,
21.55828964329));
#218201=CARTESIAN_POINT('Ctrl Pts',(-8.86023004883586,33.3218777983833,
21.5575770019198));
#218202=CARTESIAN_POINT('Ctrl Pts',(-8.86001216548564,33.3215285433571,
21.5571744078709));
#218203=CARTESIAN_POINT('Ctrl Pts',(-8.85974319467127,33.3210969721736,
21.5566759814258));
#218204=CARTESIAN_POINT('Ctrl Pts',(-8.85941272189646,33.320566719377,21.5560635864685));
#218205=CARTESIAN_POINT('Ctrl Pts',(-8.85900411045037,33.31991056644,21.5553084364852));
#218206=CARTESIAN_POINT('Ctrl Pts',(-8.85811800653009,33.3184868106079,
21.5536359185177));
#218207=CARTESIAN_POINT('Ctrl Pts',(-8.84971192568091,33.3049802609123,
21.5377694711012));
#218208=CARTESIAN_POINT('Ctrl Pts',(-8.84188094666447,33.2923752598297,
21.5208188413146));
#218209=CARTESIAN_POINT('Ctrl Pts',(-8.83471001965914,33.2808290436502,
21.5030241658073));
#218210=CARTESIAN_POINT('Ctrl Pts',(-8.82774543644443,33.2696150704306,
21.485741532996));
#218211=CARTESIAN_POINT('Ctrl Pts',(-8.82140367263499,33.2594001518721,
21.4676636777597));
#218212=CARTESIAN_POINT('Ctrl Pts',(-8.81574033685486,33.2502926691259,
21.449031917275));
#218213=CARTESIAN_POINT('Ctrl Pts',(-8.80992272881421,33.240937093735,21.4298926177851));
#218214=CARTESIAN_POINT('Ctrl Pts',(-8.80482113211951,33.2327502978995,
21.4101699908881));
#218215=CARTESIAN_POINT('Ctrl Pts',(-8.80044254567231,33.2257645566678,
21.3901657903659));
#218216=CARTESIAN_POINT('Ctrl Pts',(-8.8000457797019,33.2251315431526,21.3883531080932));
#218217=CARTESIAN_POINT('Ctrl Pts',(-8.79965493165315,33.2245083615153,
21.386538112023));
#218218=CARTESIAN_POINT('Ctrl Pts',(-8.79926999542325,33.2238950176514,
21.3847210248139));
#218219=CARTESIAN_POINT('Ctrl Pts',(-8.79479636667162,33.2167668947803,
21.3636033098487));
#218220=CARTESIAN_POINT('Ctrl Pts',(-8.79112471172296,33.2109704945611,
21.3422066469289));
#218221=CARTESIAN_POINT('Ctrl Pts',(-8.78824400251565,33.2064695315468,
21.3208289980462));
#218222=CARTESIAN_POINT('Ctrl Pts',(-8.7875143235947,33.205329444992,21.3154140746205));
#218223=CARTESIAN_POINT('Ctrl Pts',(-8.78683527272784,33.2042722838013,
21.3100002405413));
#218224=CARTESIAN_POINT('Ctrl Pts',(-8.7862064276568,33.2032970706467,21.3045920528795));
#218225=CARTESIAN_POINT('Ctrl Pts',(-8.78369992514748,33.1994099856847,
21.2830356527905));
#218226=CARTESIAN_POINT('Ctrl Pts',(-8.78199236329321,33.1968269246472,
21.2615720178924));
#218227=CARTESIAN_POINT('Ctrl Pts',(-8.78101366781445,33.1954171806803,
21.2404758091124));
#218228=CARTESIAN_POINT('Ctrl Pts',(-8.78038466672878,33.1945111475935,
21.2269174158084));
#218229=CARTESIAN_POINT('Ctrl Pts',(-8.78005636837593,33.1940891841957,
21.2135100373355));
#218230=CARTESIAN_POINT('Ctrl Pts',(-8.78000658902941,33.194110860505,21.2003173670046));
#218231=CARTESIAN_POINT('Ctrl Pts',(-2.724817290486,36.0145335990711,21.7000962389772));
#218232=CARTESIAN_POINT('Ctrl Pts',(-2.93033357919754,35.964676920705,21.7000962363345));
#218233=CARTESIAN_POINT('Ctrl Pts',(-3.1544833180569,35.9067290154486,21.7001856196194));
#218234=CARTESIAN_POINT('Ctrl Pts',(-3.51802649690683,35.8059105477791,
21.7002586942566));
#218235=CARTESIAN_POINT('Ctrl Pts',(-3.70662472507597,35.7520225179114,
21.7002791529846));
#218236=CARTESIAN_POINT('Ctrl Pts',(-3.93842933291275,35.6826293620597,
21.7002893898677));
#218237=CARTESIAN_POINT('Ctrl Pts',(-4.05725050194015,35.6462438282715,
21.7002923223581));
#218238=CARTESIAN_POINT('Ctrl Pts',(-4.12168316432336,35.6262913106595,
21.7002934550786));
#218239=CARTESIAN_POINT('Ctrl Pts',(-4.15196318452338,35.6168537561194,
21.7002938821267));
#218240=CARTESIAN_POINT('Ctrl Pts',(-4.16931774788019,35.6114297171919,
21.7002941043297));
#218241=CARTESIAN_POINT('Ctrl Pts',(-4.17514698310605,35.6096057272551,
21.7002941758322));
#218242=CARTESIAN_POINT('Ctrl Pts',(-4.36110987765659,35.5513772429217,
21.7002963997002));
#218243=CARTESIAN_POINT('Ctrl Pts',(-4.5831958930286,35.4797248250199,21.7002961076139));
#218244=CARTESIAN_POINT('Ctrl Pts',(-4.9734652617407,35.3470082902179,21.7002956307411));
#218245=CARTESIAN_POINT('Ctrl Pts',(-5.11307216408149,35.2985496382922,
21.7002954351068));
#218246=CARTESIAN_POINT('Ctrl Pts',(-5.33652807529428,35.2189434586694,
21.7002952771104));
#218247=CARTESIAN_POINT('Ctrl Pts',(-5.45176670818613,35.1774096040627,
21.7002952291782));
#218248=CARTESIAN_POINT('Ctrl Pts',(-5.59229717766414,35.1257832349202,
21.7002952397829));
#218249=CARTESIAN_POINT('Ctrl Pts',(-5.66407584389935,35.0991589036981,
21.7002952610376));
#218250=CARTESIAN_POINT('Ctrl Pts',(-5.70034252562955,35.085641602255,21.7002952755078));
#218251=CARTESIAN_POINT('Ctrl Pts',(-5.71596613960807,35.0798042610421,
21.7002952825105));
#218252=CARTESIAN_POINT('Ctrl Pts',(-5.72639981445001,35.0759028469238,
21.7002952873545));
#218253=CARTESIAN_POINT('Ctrl Pts',(-5.73349871605963,35.0732456822706,
21.7002952907927));
#218254=CARTESIAN_POINT('Ctrl Pts',(-5.95200696249329,34.9914078445862,
21.7002953991408));
#218255=CARTESIAN_POINT('Ctrl Pts',(-6.19630048484325,34.8972338676751,
21.700295802837));
#218256=CARTESIAN_POINT('Ctrl Pts',(-6.60508743503591,34.7324028086715,
21.700296015545));
#218257=CARTESIAN_POINT('Ctrl Pts',(-6.74840277496962,34.673523174817,21.7002960088138));
#218258=CARTESIAN_POINT('Ctrl Pts',(-6.97373665602079,34.578836337064,21.7002956674547));
#218259=CARTESIAN_POINT('Ctrl Pts',(-7.08899329136194,34.5299003979264,
21.7002954128082));
#218260=CARTESIAN_POINT('Ctrl Pts',(-7.22793772004287,34.4699132016144,
21.7002949095865));
#218261=CARTESIAN_POINT('Ctrl Pts',(-7.28843884675868,34.4435719448487,
21.7002946426231));
#218262=CARTESIAN_POINT('Ctrl Pts',(-7.32898413050791,34.4258692112687,
21.7002944524347));
#218263=CARTESIAN_POINT('Ctrl Pts',(-7.3473225723545,34.4178425384298,21.7002943619635));
#218264=CARTESIAN_POINT('Ctrl Pts',(-8.09059118605909,34.0914863227317,
21.7002904531731));
#218265=CARTESIAN_POINT('Ctrl Pts',(-8.6452366038435,33.8201148568211,21.7002959832725));
#218266=CARTESIAN_POINT('Ctrl Pts',(-9.04543547434919,33.620197233716,21.7002957508569));
#218267=CARTESIAN_POINT('Ctrl Pts',(-8.60187510987537,33.2314692034262,
21.0914866247219));
#218268=CARTESIAN_POINT('Ctrl Pts',(-8.6007762246269,33.22967276984,21.101990328463));
#218269=CARTESIAN_POINT('Ctrl Pts',(-8.59407556241258,33.218716190011,21.1772781331204));
#218270=CARTESIAN_POINT('Ctrl Pts',(-8.59683614490521,33.2231959804157,
21.3143623913834));
#218271=CARTESIAN_POINT('Ctrl Pts',(-8.63058488442086,33.2786794249917,
21.4801290037541));
#218272=CARTESIAN_POINT('Ctrl Pts',(-8.681279552357,33.3619689797509,21.6031585186586));
#218273=CARTESIAN_POINT('Ctrl Pts',(-8.73877472735231,33.4564097301858,
21.6856400215109));
#218274=CARTESIAN_POINT('Ctrl Pts',(-8.7969014190967,33.5518580963361,21.7344869721499));
#218275=CARTESIAN_POINT('Ctrl Pts',(-8.85209462662942,33.6424639552347,
21.7569872686532));
#218276=CARTESIAN_POINT('Ctrl Pts',(-8.90241044650224,33.7250416385243,
21.7596809234187));
#218277=CARTESIAN_POINT('Ctrl Pts',(-8.94704904782216,33.7982852700715,
21.748117758426));
#218278=CARTESIAN_POINT('Ctrl Pts',(-8.98608387321339,33.8623215268186,
21.7266230473495));
#218279=CARTESIAN_POINT('Ctrl Pts',(-9.02023808661014,33.9183416718899,
21.6980400557497));
#218280=CARTESIAN_POINT('Ctrl Pts',(-9.05071267216165,33.9683190577375,
21.6634884799772));
#218281=CARTESIAN_POINT('Ctrl Pts',(-9.07834682794117,34.0136321859406,
21.6229711486822));
#218282=CARTESIAN_POINT('Ctrl Pts',(-9.10343016075174,34.054757664002,21.5761332889046));
#218283=CARTESIAN_POINT('Ctrl Pts',(-9.1256500010941,34.0911841523049,21.5232326898015));
#218284=CARTESIAN_POINT('Ctrl Pts',(-9.14273640509215,34.1191930618263,
21.4704727375269));
#218285=CARTESIAN_POINT('Ctrl Pts',(-9.151676402455,34.1338457180315,21.4349546755274));
#218286=CARTESIAN_POINT('Ctrl Pts',(-9.1550702478002,34.1394088177502,21.4197848708484));
#218287=CARTESIAN_POINT('Ctrl Pts',(-9.1534310616008,33.3163312777941,21.1598338659925));
#218288=CARTESIAN_POINT('Ctrl Pts',(-9.15297190952103,33.3157673201609,
21.1637536612513));
#218289=CARTESIAN_POINT('Ctrl Pts',(-9.15017382079867,33.3123356100074,
21.1918062605753));
#218290=CARTESIAN_POINT('Ctrl Pts',(-9.1512862096166,33.3137379841183,21.2424887867498));
#218291=CARTESIAN_POINT('Ctrl Pts',(-9.16569338610088,33.3310511869911,
21.3050373183358));
#218292=CARTESIAN_POINT('Ctrl Pts',(-9.18779266815662,33.3579826237113,
21.353616628394));
#218293=CARTESIAN_POINT('Ctrl Pts',(-9.21353758725388,33.3897994053322,
21.3883914944303));
#218294=CARTESIAN_POINT('Ctrl Pts',(-9.24028217009358,33.42331782085,21.4110527480901));
#218295=CARTESIAN_POINT('Ctrl Pts',(-9.26634121931755,33.4563940989229,
21.4236054008316));
#218296=CARTESIAN_POINT('Ctrl Pts',(-9.29066025249533,33.4876058997371,
21.4280466560703));
#218297=CARTESIAN_POINT('Ctrl Pts',(-9.31268447915059,33.5161400167256,
21.4262570425355));
#218298=CARTESIAN_POINT('Ctrl Pts',(-9.33228959546796,33.5417413061781,
21.4198441625351));
#218299=CARTESIAN_POINT('Ctrl Pts',(-9.34970806961047,33.5646382353815,
21.4099544394844));
#218300=CARTESIAN_POINT('Ctrl Pts',(-9.36545826816904,33.5854590587527,
21.3970945976517));
#218301=CARTESIAN_POINT('Ctrl Pts',(-9.37991219027317,33.6046612249424,
21.3812872344211));
#218302=CARTESIAN_POINT('Ctrl Pts',(-9.39317550972156,33.6223598527609,
21.3623704066421));
#218303=CARTESIAN_POINT('Ctrl Pts',(-9.40503931968031,33.6382530264578,
21.3404274623093));
#218304=CARTESIAN_POINT('Ctrl Pts',(-9.41424002973385,33.6506188352909,
21.3180824196627));
#218305=CARTESIAN_POINT('Ctrl Pts',(-9.41908059800916,33.6571409970134,
21.3028308099067));
#218306=CARTESIAN_POINT('Ctrl Pts',(-9.42092226909551,33.6596232905033,
21.2962865374256));
#218307=CARTESIAN_POINT('Ctrl Pts',(-9.26636887659789,32.7716027606567,
21.0785431273555));
#218308=CARTESIAN_POINT('Ctrl Pts',(-9.26526183879211,32.7697188862003,
21.0903294850497));
#218309=CARTESIAN_POINT('Ctrl Pts',(-9.25851568161917,32.7582480107543,
21.1747069959614));
#218310=CARTESIAN_POINT('Ctrl Pts',(-9.26120129152743,32.7629371068889,
21.3273948293131));
#218311=CARTESIAN_POINT('Ctrl Pts',(-9.29590359080976,32.8208636658384,
21.5150488578754));
#218312=CARTESIAN_POINT('Ctrl Pts',(-9.34915696643891,32.9100652216206,
21.6594839541516));
#218313=CARTESIAN_POINT('Ctrl Pts',(-9.41122125739312,33.0142585912532,
21.7615959160899));
#218314=CARTESIAN_POINT('Ctrl Pts',(-9.47572328052246,33.1228093395744,
21.8270146900838));
#218315=CARTESIAN_POINT('Ctrl Pts',(-9.53859688811505,33.2288511005108,
21.8622078375059));
#218316=CARTESIAN_POINT('Ctrl Pts',(-9.59729291472051,33.3280373857845,
21.8734529061186));
#218317=CARTESIAN_POINT('Ctrl Pts',(-9.6504662420832,33.4180381138589,21.866521403532));
#218318=CARTESIAN_POINT('Ctrl Pts',(-9.6978110924951,33.4982834754119,21.8462511968787));
#218319=CARTESIAN_POINT('Ctrl Pts',(-9.73988433850003,33.5696759132711,
21.816037041087));
#218320=CARTESIAN_POINT('Ctrl Pts',(-9.77793487033779,33.634305475604,21.7773480386759));
#218321=CARTESIAN_POINT('Ctrl Pts',(-9.81285933429142,33.6936764380775,
21.7302389144103));
#218322=CARTESIAN_POINT('Ctrl Pts',(-9.8449115510504,33.7482063540499,21.6742408625599));
#218323=CARTESIAN_POINT('Ctrl Pts',(-9.87358530986057,33.797022204464,21.6096123911849));
#218324=CARTESIAN_POINT('Ctrl Pts',(-9.89582489101004,33.8349036468348,
21.5440539118761));
#218325=CARTESIAN_POINT('Ctrl Pts',(-9.90752630110691,33.8548475469855,
21.4994199636725));
#218326=CARTESIAN_POINT('Ctrl Pts',(-9.91197831099718,33.8624339605234,
21.4802842627336));
#218327=CARTESIAN_POINT('Ctrl Pts',(-8.72232918005061,32.6504878285165,
21.0047858119844));
#218328=CARTESIAN_POINT('Ctrl Pts',(-8.72053929082774,32.6472836354252,
21.0236796148593));
#218329=CARTESIAN_POINT('Ctrl Pts',(-8.70962780775002,32.6277528672676,
21.1590408751501));
#218330=CARTESIAN_POINT('Ctrl Pts',(-8.71406631264904,32.6357381165582,
21.4049191141874));
#218331=CARTESIAN_POINT('Ctrl Pts',(-8.76946085921929,32.734537823966,21.704117264208));
#218332=CARTESIAN_POINT('Ctrl Pts',(-8.85338299281919,32.88424170916,21.9293819745255));
#218333=CARTESIAN_POINT('Ctrl Pts',(-8.949614672159,33.0558758647966,22.0836820024662));
#218334=CARTESIAN_POINT('Ctrl Pts',(-9.04801164336469,33.2313501273119,
22.1781320787478));
#218335=CARTESIAN_POINT('Ctrl Pts',(-9.14246949741468,33.3997774794749,
22.2247796437605));
#218336=CARTESIAN_POINT('Ctrl Pts',(-9.22945017387633,33.5548534971034,
22.234729919886));
#218337=CARTESIAN_POINT('Ctrl Pts',(-9.30731091580242,33.6936544735092,
22.2176826624951));
#218338=CARTESIAN_POINT('Ctrl Pts',(-9.37593161445847,33.8159714836371,
22.1814083897295));
#218339=CARTESIAN_POINT('Ctrl Pts',(-9.43638142784607,33.9237146183156,
22.1311483303813));
#218340=CARTESIAN_POINT('Ctrl Pts',(-9.49064048203589,34.0204163086642,
22.069048607842));
#218341=CARTESIAN_POINT('Ctrl Pts',(-9.54010753833941,34.1085715533188,
21.9951463158747));
#218342=CARTESIAN_POINT('Ctrl Pts',(-9.58523021016205,34.1889795218796,
21.9087593962908));
#218343=CARTESIAN_POINT('Ctrl Pts',(-9.62537873775773,34.260519761723,21.810332456343));
#218344=CARTESIAN_POINT('Ctrl Pts',(-9.65637177776124,34.3157424253735,
21.7114831198838));
#218345=CARTESIAN_POINT('Ctrl Pts',(-9.67262922070823,34.3447100651825,
21.6446272616414));
#218346=CARTESIAN_POINT('Ctrl Pts',(-9.67880712870006,34.3557169751946,
21.6160280417736));
#218347=CARTESIAN_POINT('',(-9.13165148857409,33.6516121385,21.7003301160277));
#218348=CARTESIAN_POINT('Ctrl Pts',(-9.04543547434919,33.620197233716,21.7002957508569));
#218349=CARTESIAN_POINT('Ctrl Pts',(-9.05941529741192,33.6265955194479,
21.7002958054428));
#218350=CARTESIAN_POINT('Ctrl Pts',(-9.07458189674252,33.6327941809124,
21.7002308648321));
#218351=CARTESIAN_POINT('Ctrl Pts',(-9.09365292957297,33.6398734593051,
21.7003125649872));
#218352=CARTESIAN_POINT('Ctrl Pts',(-9.09886042279616,33.6415764487576,
21.7003399191488));
#218353=CARTESIAN_POINT('Ctrl Pts',(-9.11898405386978,33.6467930887291,
21.7009752106956));
#218354=CARTESIAN_POINT('Ctrl Pts',(-9.12658603890996,33.6493000386722,
21.7012421448128));
#218355=CARTESIAN_POINT('Ctrl Pts',(-9.13165597318425,33.6516097927503,
21.7007776855209));
#218356=CARTESIAN_POINT('',(-9.32847515203051,33.5497560745596,21.888841889752));
#218357=CARTESIAN_POINT('Ctrl Pts',(-9.13165148857416,33.6516121385001,
21.7003301160277));
#218358=CARTESIAN_POINT('Ctrl Pts',(-9.13752101931902,33.6486399269196,
21.7002141465176));
#218359=CARTESIAN_POINT('Ctrl Pts',(-9.14390424962411,33.6453517768604,
21.7003797979336));
#218360=CARTESIAN_POINT('Ctrl Pts',(-9.15079768752187,33.6417667892879,
21.7010052338633));
#218361=CARTESIAN_POINT('Ctrl Pts',(-9.1572145756693,33.6384296352287,21.7015874328275));
#218362=CARTESIAN_POINT('Ctrl Pts',(-9.16407406385299,33.634835009703,21.7025686014206));
#218363=CARTESIAN_POINT('Ctrl Pts',(-9.17134221840749,33.6310144088877,
21.7041198038358));
#218364=CARTESIAN_POINT('Ctrl Pts',(-9.17832365791539,33.6273445235989,
21.705609814229));
#218365=CARTESIAN_POINT('Ctrl Pts',(-9.18568270803598,33.6234658553148,
21.7076263550661));
#218366=CARTESIAN_POINT('Ctrl Pts',(-9.19335188715002,33.6194256594902,
21.7103393185385));
#218367=CARTESIAN_POINT('Ctrl Pts',(-9.20055275762625,33.6156321730689,
21.7128866183579));
#218368=CARTESIAN_POINT('Ctrl Pts',(-9.20802726791936,33.611696164995,21.71604859863));
#218369=CARTESIAN_POINT('Ctrl Pts',(-9.2156807013471,33.6076768431484,21.7199730627705));
#218370=CARTESIAN_POINT('Ctrl Pts',(-9.22278670663428,33.6039450118648,
21.7236168212476));
#218371=CARTESIAN_POINT('Ctrl Pts',(-9.230046927444,33.6001413730646,21.7279185422273));
#218372=CARTESIAN_POINT('Ctrl Pts',(-9.23734979853995,33.5963318033839,
21.7329934426351));
#218373=CARTESIAN_POINT('Ctrl Pts',(-9.24412255682969,33.5927987690066,
21.7376999578338));
#218374=CARTESIAN_POINT('Ctrl Pts',(-9.2509461783425,33.5892638311684,21.7430832772011));
#218375=CARTESIAN_POINT('Ctrl Pts',(-9.25763949692804,33.5858135590106,
21.7491670449753));
#218376=CARTESIAN_POINT('Ctrl Pts',(-9.26419896497362,33.582432284135,21.7551291517841));
#218377=CARTESIAN_POINT('Ctrl Pts',(-9.27063243390341,33.5791327649499,
21.7617641133814));
#218378=CARTESIAN_POINT('Ctrl Pts',(-9.27677014861689,33.5759960881668,
21.7690445158691));
#218379=CARTESIAN_POINT('Ctrl Pts',(-9.28282540539374,33.572901551481,21.7762271088308));
#218380=CARTESIAN_POINT('Ctrl Pts',(-9.28859195014676,33.569965951208,21.7840377200475));
#218381=CARTESIAN_POINT('Ctrl Pts',(-9.29392020254392,33.5672602085182,
21.7924015801592));
#218382=CARTESIAN_POINT('Ctrl Pts',(-9.29919501264391,33.5645816043898,
21.8006815508707));
#218383=CARTESIAN_POINT('Ctrl Pts',(-9.30403952649024,33.5621286588218,
21.809503214818));
#218384=CARTESIAN_POINT('Ctrl Pts',(-9.30833383871946,33.5599571407473,
21.8187515178221));
#218385=CARTESIAN_POINT('Ctrl Pts',(-9.31261099528708,33.5577942978289,
21.827962874105));
#218386=CARTESIAN_POINT('Ctrl Pts',(-9.31634174330879,33.5559109455517,
21.8375967133528));
#218387=CARTESIAN_POINT('Ctrl Pts',(-9.31944289872414,33.5543439404148,
21.8475064304775));
#218388=CARTESIAN_POINT('Ctrl Pts',(-9.32254181356739,33.5527780674328,
21.8574089878721));
#218389=CARTESIAN_POINT('Ctrl Pts',(-9.3250116821947,33.5515282723458,21.8675860879414));
#218390=CARTESIAN_POINT('Ctrl Pts',(-9.32681206769307,33.5506093225328,
21.8778712379635));
#218391=CARTESIAN_POINT('Ctrl Pts',(-9.32745028571204,33.5502835643384,
21.8815172171595));
#218392=CARTESIAN_POINT('Ctrl Pts',(-9.32800478793157,33.5499991673757,
21.8851766577713));
#218393=CARTESIAN_POINT('Ctrl Pts',(-9.32847515280897,33.5497560760651,
21.888841889752));
#218394=CARTESIAN_POINT('Ctrl Pts',(-9.32847515154757,33.5497560741174,
21.888841888188));
#218395=CARTESIAN_POINT('Ctrl Pts',(-9.31750158038315,33.525289258757,21.8991541076874));
#218396=CARTESIAN_POINT('Ctrl Pts',(-9.304149265935,33.4986792089077,21.9060840320898));
#218397=CARTESIAN_POINT('Ctrl Pts',(-9.27721067810467,33.4456551465152,
21.915870656082));
#218398=CARTESIAN_POINT('Ctrl Pts',(-9.26249669212676,33.4172297664337,
21.9187596703451));
#218399=CARTESIAN_POINT('Ctrl Pts',(-9.24797309234408,33.3891404473985,
21.9202950728081));
#218400=CARTESIAN_POINT('Origin',(-9.0483995162004,33.4821567855914,21.9202959141982));
#218401=CARTESIAN_POINT('',(-9.74430636337047,34.8280723260764,21.7002959441124));
#218402=CARTESIAN_POINT('Ctrl Pts',(-9.13165597318425,33.6516097927502,
21.700295944111));
#218403=CARTESIAN_POINT('Ctrl Pts',(-9.3358955722902,34.0437166998289,21.7002959441115));
#218404=CARTESIAN_POINT('Ctrl Pts',(-9.54010096790547,34.4358945129723,
21.7002959441119));
#218405=CARTESIAN_POINT('Ctrl Pts',(-9.74430636337047,34.8280723260764,
21.7002959441124));
#218406=CARTESIAN_POINT('Ctrl Pts',(-9.74430636319118,34.8280723260289,
21.7002997338763));
#218407=CARTESIAN_POINT('Ctrl Pts',(-9.74903022415887,34.8248392583493,
21.7003001000042));
#218408=CARTESIAN_POINT('Ctrl Pts',(-9.75328586554071,34.820954189299,21.7005164784119));
#218409=CARTESIAN_POINT('Ctrl Pts',(-9.75705384896124,34.81638769547,21.7009288155081));
#218410=CARTESIAN_POINT('Ctrl Pts',(-9.75781883539577,34.8154605932398,
21.7010125293278));
#218411=CARTESIAN_POINT('Ctrl Pts',(-9.75856368558287,34.814505570753,21.7011043408429));
#218412=CARTESIAN_POINT('Ctrl Pts',(-9.75928818163754,34.8135226411792,
21.7012041016213));
#218413=CARTESIAN_POINT('Ctrl Pts',(-9.76125849954656,34.8108494951627,
21.7014754080651));
#218414=CARTESIAN_POINT('Ctrl Pts',(-9.76307841772945,34.8079697073303,
21.7018055185644));
#218415=CARTESIAN_POINT('Ctrl Pts',(-9.76475077780932,34.804898409352,21.7021887469081));
#218416=CARTESIAN_POINT('Ctrl Pts',(-9.76740887495547,34.8000168001285,
21.702797861045));
#218417=CARTESIAN_POINT('Ctrl Pts',(-9.76968732338669,34.7946281308914,
21.7035414718444));
#218418=CARTESIAN_POINT('Ctrl Pts',(-9.77158102757804,34.7887350397355,
21.7044010895607));
#218419=CARTESIAN_POINT('Ctrl Pts',(-9.77252787967371,34.7857884941576,
21.7048308984189));
#218420=CARTESIAN_POINT('Ctrl Pts',(-9.77337854395085,34.7827158438397,
21.7052897592653));
#218421=CARTESIAN_POINT('Ctrl Pts',(-9.77413253141797,34.7795173412894,
21.7057756857782));
#218422=CARTESIAN_POINT('Ctrl Pts',(-9.77450952515153,34.7779180900142,
21.7060186490347));
#218423=CARTESIAN_POINT('Ctrl Pts',(-9.77486234897815,34.7762873760394,
21.7062683815226));
#218424=CARTESIAN_POINT('Ctrl Pts',(-9.77519094185836,34.774625230859,21.706524652049));
#218425=CARTESIAN_POINT('Ctrl Pts',(-9.77535523829846,34.7737941582687,
21.7066527873121));
#218426=CARTESIAN_POINT('Ctrl Pts',(-9.77544201906514,34.7733914922113,
21.7067176169918));
#218427=CARTESIAN_POINT('Ctrl Pts',(-9.77555874335188,34.7727626984042,
21.7068152328232));
#218428=CARTESIAN_POINT('Ctrl Pts',(-9.77565371784755,34.7722510707354,
21.7068946594329));
#218429=CARTESIAN_POINT('Ctrl Pts',(-9.77576738363715,34.7715877477799,
21.7069955811797));
#218430=CARTESIAN_POINT('Ctrl Pts',(-9.77595949996143,34.7704260638692,
21.70717573334));
#218431=CARTESIAN_POINT('Ctrl Pts',(-9.77600349587723,34.7701600305286,
21.7072169893827));
#218432=CARTESIAN_POINT('Ctrl Pts',(-9.77605149612153,34.7698676988987,
21.7072624376589));
#218433=CARTESIAN_POINT('Ctrl Pts',(-9.77610396580201,34.7695445336019,
21.7073128570404));
#218434=CARTESIAN_POINT('Ctrl Pts',(-9.77630586516316,34.7683010179876,
21.7075068670062));
#218435=CARTESIAN_POINT('Ctrl Pts',(-9.77649741107234,34.7670373289213,
21.7077051452178));
#218436=CARTESIAN_POINT('Ctrl Pts',(-9.77667845743424,34.7657534064343,
21.707907721374));
#218437=CARTESIAN_POINT('Ctrl Pts',(-9.7782642652447,34.7545073682011,21.7096821113557));
#218438=CARTESIAN_POINT('Ctrl Pts',(-9.7790440526889,34.7417059486097,21.7117864593216));
#218439=CARTESIAN_POINT('Ctrl Pts',(-9.77897892136531,34.7273439760263,
21.7142321366566));
#218440=CARTESIAN_POINT('Ctrl Pts',(-9.77892172753335,34.7147322831979,
21.7163797616522));
#218441=CARTESIAN_POINT('Ctrl Pts',(-9.77821284191847,34.70091678333,21.7187907018518));
#218442=CARTESIAN_POINT('Ctrl Pts',(-9.77683172879752,34.6859267835565,
21.7214697685151));
#218443=CARTESIAN_POINT('Ctrl Pts',(-9.77595828614629,34.6764468177626,
21.7231640620916));
#218444=CARTESIAN_POINT('Ctrl Pts',(-9.77481613257684,34.6664980750051,
21.7249654821646));
#218445=CARTESIAN_POINT('Ctrl Pts',(-9.77340000125086,34.6560790739279,
21.7268772887888));
#218446=CARTESIAN_POINT('Ctrl Pts',(-9.77110603015498,34.6392014815179,
21.7299741972863));
#218447=CARTESIAN_POINT('Ctrl Pts',(-9.76809030333493,34.6210973211202,
21.7333579938254));
#218448=CARTESIAN_POINT('Ctrl Pts',(-9.76432177976641,34.6017709169743,
21.7370311433825));
#218449=CARTESIAN_POINT('Ctrl Pts',(-9.76280285590048,34.5939813049509,
21.7385116262358));
#218450=CARTESIAN_POINT('Ctrl Pts',(-9.76116177287077,34.5859936405423,
21.7400389893574));
#218451=CARTESIAN_POINT('Ctrl Pts',(-9.75939722449779,34.5778105364152,
21.741612806862));
#218452=CARTESIAN_POINT('Ctrl Pts',(-9.75934060043701,34.5775479419788,
21.7416633104013));
#218453=CARTESIAN_POINT('Ctrl Pts',(-9.75928384928421,34.57728514642,21.7417138617435));
#218454=CARTESIAN_POINT('Ctrl Pts',(-9.75922697092388,34.5770221496528,
21.7417644609073));
#218455=CARTESIAN_POINT('Ctrl Pts',(-9.75611349964962,34.5626259385934,
21.7445342145038));
#218456=CARTESIAN_POINT('Ctrl Pts',(-9.75261791988375,34.5476230390293,
21.7474481215418));
#218457=CARTESIAN_POINT('Ctrl Pts',(-9.74872854399382,34.5320194923124,
21.7505062401398));
#218458=CARTESIAN_POINT('Ctrl Pts',(-9.74678385604882,34.5242177189539,
21.7520352994388));
#218459=CARTESIAN_POINT('Ctrl Pts',(-9.74474073200315,34.5162657771979,
21.7536003822812));
#218460=CARTESIAN_POINT('Ctrl Pts',(-9.7425977799148,34.508164386821,21.7552012988977));
#218461=CARTESIAN_POINT('Ctrl Pts',(-9.74152630387066,34.5041136916327,
21.756001757206));
#218462=CARTESIAN_POINT('Ctrl Pts',(-9.74042987202169,34.5000256336676,
21.7568111722819));
#218463=CARTESIAN_POINT('Ctrl Pts',(-9.73930831448268,34.4959003007789,
21.7576295067084));
#218464=CARTESIAN_POINT('Ctrl Pts',(-9.73859682743388,34.493283296461,21.7581486368697));
#218465=CARTESIAN_POINT('Ctrl Pts',(-9.73764663710471,34.4898202318911,
21.758836449785));
#218466=CARTESIAN_POINT('Ctrl Pts',(-9.73689078249025,34.4870911692174,
21.7593792183006));
#218467=CARTESIAN_POINT('Ctrl Pts',(-9.73645514044619,34.4855182550368,
21.7596920466952));
#218468=CARTESIAN_POINT('Ctrl Pts',(-9.73608503713016,34.48418996315,21.7599564522647));
#218469=CARTESIAN_POINT('Ctrl Pts',(-9.73586809965542,34.4834125627427,
21.7601112230933));
#218470=CARTESIAN_POINT('Ctrl Pts',(-9.7325146237776,34.4713953051609,21.7625037107948));
#218471=CARTESIAN_POINT('Ctrl Pts',(-9.72874152181761,34.4584266927803,
21.765070778215));
#218472=CARTESIAN_POINT('Ctrl Pts',(-9.72452044067648,34.4445061384498,
21.7678208417357));
#218473=CARTESIAN_POINT('Ctrl Pts',(-9.71796290004964,34.4228802569473,
21.7720931247506));
#218474=CARTESIAN_POINT('Ctrl Pts',(-9.71032350991252,34.3989552292565,
21.77680667375));
#218475=CARTESIAN_POINT('Ctrl Pts',(-9.70149208826415,34.3727308371002,
21.7820020506282));
#218476=CARTESIAN_POINT('Ctrl Pts',(-9.69411218700335,34.3508166501841,
21.786343522466));
#218477=CARTESIAN_POINT('Ctrl Pts',(-9.68589983079869,34.3272967608725,
21.7910216430102));
#218478=CARTESIAN_POINT('Ctrl Pts',(-9.67680949878391,34.3022111574989,
21.7960592807592));
#218479=CARTESIAN_POINT('Ctrl Pts',(-9.67502156127866,34.2972771802755,
21.7970501116172));
#218480=CARTESIAN_POINT('Ctrl Pts',(-9.67319972732653,34.2922827780199,
21.7980548425954));
#218481=CARTESIAN_POINT('Ctrl Pts',(-9.6713437572524,34.2872284817388,21.7990736329615));
#218482=CARTESIAN_POINT('Ctrl Pts',(-9.6613441826638,34.2599970013609,21.8045626601816));
#218483=CARTESIAN_POINT('Ctrl Pts',(-9.65035256041926,34.23102318949,21.8104599206146));
#218484=CARTESIAN_POINT('Ctrl Pts',(-9.63830959553221,34.2003729119794,
21.8167995782288));
#218485=CARTESIAN_POINT('Ctrl Pts',(-9.63674225568725,34.1963839107948,
21.817624657275));
#218486=CARTESIAN_POINT('Ctrl Pts',(-9.63515713038211,34.1923665832549,
21.8184572258772));
#218487=CARTESIAN_POINT('Ctrl Pts',(-9.63355410986242,34.188321139857,21.819297354844));
#218488=CARTESIAN_POINT('Ctrl Pts',(-9.62342904223356,34.1627691350701,
21.824603813808));
#218489=CARTESIAN_POINT('Ctrl Pts',(-9.61259099366532,34.1360993835935,
21.8302110632801));
#218490=CARTESIAN_POINT('Ctrl Pts',(-9.60097678033603,34.1083161436685,
21.8361124679901));
#218491=CARTESIAN_POINT('Ctrl Pts',(-9.58746053767843,34.0759829152359,
21.8429803303083));
#218492=CARTESIAN_POINT('Ctrl Pts',(-9.57289312844635,34.0421415420046,
21.8502466725491));
#218493=CARTESIAN_POINT('Ctrl Pts',(-9.55716739986022,34.0068028159484,
21.8578945560476));
#218494=CARTESIAN_POINT('Ctrl Pts',(-9.54313587336752,33.9752712866995,
21.8647184993285));
#218495=CARTESIAN_POINT('Ctrl Pts',(-9.52818207230753,33.942547847576,21.871845982401));
#218496=CARTESIAN_POINT('Ctrl Pts',(-9.51224825879711,33.908668614192,21.8792554361462));
#218497=CARTESIAN_POINT('Ctrl Pts',(-9.49505979357486,33.8721216805658,
21.8872483210845));
#218498=CARTESIAN_POINT('Ctrl Pts',(-9.47673094343347,33.8342292601906,
21.895569207505));
#218499=CARTESIAN_POINT('Ctrl Pts',(-9.45719224655604,33.7950636277514,
21.9041847040306));
#218500=CARTESIAN_POINT('Ctrl Pts',(-9.44525617111008,33.7711375723642,
21.9094478603802));
#218501=CARTESIAN_POINT('Ctrl Pts',(-9.43286904049915,33.7467371321407,
21.9148207785475));
#218502=CARTESIAN_POINT('Ctrl Pts',(-9.4200199787797,33.7218870294477,21.9202945706472));
#218503=CARTESIAN_POINT('Ctrl Pts',(-9.62970715514267,34.6914106196208,
21.6938792524925));
#218504=CARTESIAN_POINT('Ctrl Pts',(-9.65327680412287,34.711633949709,21.692507066147));
#218505=CARTESIAN_POINT('Ctrl Pts',(-9.68261272173066,34.732164937334,21.6928470329377));
#218506=CARTESIAN_POINT('Ctrl Pts',(-9.70167546135009,34.7215859191191,
21.6929706159353));
#218507=CARTESIAN_POINT('Ctrl Pts',(-9.70508858396414,34.6835318731773,
21.6928890726815));
#218508=CARTESIAN_POINT('Ctrl Pts',(-9.69691253418148,34.6127643820284,
21.6946398910451));
#218509=CARTESIAN_POINT('Ctrl Pts',(-9.67724631313985,34.5103687880847,
21.7008449528137));
#218510=CARTESIAN_POINT('Ctrl Pts',(-9.64559642756413,34.3793100672447,
21.7133010825508));
#218511=CARTESIAN_POINT('Ctrl Pts',(-9.60097935162388,34.2217928680083,
21.7331623027738));
#218512=CARTESIAN_POINT('Ctrl Pts',(-9.5419828030866,34.0391438507352,21.7613919057217));
#218513=CARTESIAN_POINT('Ctrl Pts',(-9.4666476919965,33.832144694743,21.7990682419855));
#218514=CARTESIAN_POINT('Ctrl Pts',(-9.38220912205892,33.6261106243063,
21.842450940289));
#218515=CARTESIAN_POINT('Ctrl Pts',(-9.3204499719716,33.4914011783771,21.8745247444952));
#218516=CARTESIAN_POINT('Ctrl Pts',(-9.29199778427865,33.4326203281124,
21.8892624501287));
#218517=CARTESIAN_POINT('Ctrl Pts',(-9.76623901536726,35.346190350119,21.8452948428262));
#218518=CARTESIAN_POINT('Ctrl Pts',(-9.82378408528469,35.3694760920305,
21.8178442906216));
#218519=CARTESIAN_POINT('Ctrl Pts',(-9.9318565514843,35.3740076939671,21.7786139542173));
#218520=CARTESIAN_POINT('Ctrl Pts',(-10.0665100207579,35.3031320662633,
21.7804114869701));
#218521=CARTESIAN_POINT('Ctrl Pts',(-10.1469072922048,35.2002676229598,
21.821464895264));
#218522=CARTESIAN_POINT('Ctrl Pts',(-10.1781080380663,35.067665775583,21.8937713294969));
#218523=CARTESIAN_POINT('Ctrl Pts',(-10.1578243411785,34.9202882923733,
21.9813664991949));
#218524=CARTESIAN_POINT('Ctrl Pts',(-10.0928619043681,34.7653976083218,
22.0716761803955));
#218525=CARTESIAN_POINT('Ctrl Pts',(-9.99009827866722,34.6045504499573,
22.1571210448907));
#218526=CARTESIAN_POINT('Ctrl Pts',(-9.85431566753434,34.4371969280836,
22.2325466592937));
#218527=CARTESIAN_POINT('Ctrl Pts',(-9.68867752456099,34.262410692813,22.2931808588167));
#218528=CARTESIAN_POINT('Ctrl Pts',(-9.51643054391596,34.09917123317,22.3287197744816));
#218529=CARTESIAN_POINT('Ctrl Pts',(-9.40197847903555,33.9970639425732,
22.3367307652134));
#218530=CARTESIAN_POINT('Ctrl Pts',(-9.35223272830228,33.9534893905589,
22.3372003327679));
#218531=CARTESIAN_POINT('Ctrl Pts',(-9.69408521048571,35.877641282551,21.4088561639251));
#218532=CARTESIAN_POINT('Ctrl Pts',(-9.81411555856788,35.8826729767925,
21.3481666836356));
#218533=CARTESIAN_POINT('Ctrl Pts',(-10.046528656931,35.8397482387866,21.2650053093971));
#218534=CARTESIAN_POINT('Ctrl Pts',(-10.364259963263,35.6738507877435,21.2690317642475));
#218535=CARTESIAN_POINT('Ctrl Pts',(-10.5854381102665,35.4811609200597,
21.3564833747607));
#218536=CARTESIAN_POINT('Ctrl Pts',(-10.729121845364,35.2621460448137,21.5134504370256));
#218537=CARTESIAN_POINT('Ctrl Pts',(-10.787007311993,35.0434907403306,21.7099464006844));
#218538=CARTESIAN_POINT('Ctrl Pts',(-10.7683894228793,34.8366689258535,
21.9219360124416));
#218539=CARTESIAN_POINT('Ctrl Pts',(-10.683924848246,34.6436108544789,22.1350417482993));
#218540=CARTESIAN_POINT('Ctrl Pts',(-10.5407251296882,34.4634657701656,
22.3397630012538));
#218541=CARTESIAN_POINT('Ctrl Pts',(-10.3425778152439,34.2956253872534,
22.5275932405063));
#218542=CARTESIAN_POINT('Ctrl Pts',(-10.1181119625051,34.1576099143322,
22.6707457174906));
#218543=CARTESIAN_POINT('Ctrl Pts',(-9.95968033263388,34.0818917902531,
22.7376200205823));
#218544=CARTESIAN_POINT('Ctrl Pts',(-9.88914093226576,34.0519277113795,
22.761497351744));
#218545=CARTESIAN_POINT('Ctrl Pts',(-9.47316104174668,35.8243842885003,
20.755127612972));
#218546=CARTESIAN_POINT('Ctrl Pts',(-9.63045988221502,35.8053834272522,
20.6827152098247));
#218547=CARTESIAN_POINT('Ctrl Pts',(-9.92577132663243,35.7242312832206,
20.5892248839923));
#218548=CARTESIAN_POINT('Ctrl Pts',(-10.3364577449388,35.51039376348,20.5941131530211));
#218549=CARTESIAN_POINT('Ctrl Pts',(-10.6411605447389,35.2802911032705,
20.6931393556214));
#218550=CARTESIAN_POINT('Ctrl Pts',(-10.8739804996086,35.0247645642284,
20.8757818497788));
#218551=CARTESIAN_POINT('Ctrl Pts',(-11.0221307916582,34.7698975944144,
21.114785010932));
#218552=CARTESIAN_POINT('Ctrl Pts',(-11.0903733886273,34.5276442012867,
21.3875155015118));
#218553=CARTESIAN_POINT('Ctrl Pts',(-11.0857425334841,34.3010187257136,
21.680638940156));
#218554=CARTESIAN_POINT('Ctrl Pts',(-11.0117515547855,34.0907246265301,
21.9858624549466));
#218555=CARTESIAN_POINT('Ctrl Pts',(-10.8677192110908,33.8982470382854,
22.2963183952455));
#218556=CARTESIAN_POINT('Ctrl Pts',(-10.6722416057011,33.7458450661941,
22.5708144924491));
#218557=CARTESIAN_POINT('Ctrl Pts',(-10.5167066137014,33.6673922714236,
22.7295435286145));
#218558=CARTESIAN_POINT('Ctrl Pts',(-10.4438732657164,33.6376452959404,
22.7947042030259));
#218559=CARTESIAN_POINT('',(-10.5636876311674,34.8206227620025,21.700295093751));
#218560=CARTESIAN_POINT('Ctrl Pts',(-10.5636868352404,34.820621169327,21.7002932515247));
#218561=CARTESIAN_POINT('Ctrl Pts',(-10.571818673218,34.8010547027557,21.7136958831245));
#218562=CARTESIAN_POINT('Ctrl Pts',(-10.5796670564208,34.7806083051749,
21.7279978747553));
#218563=CARTESIAN_POINT('Ctrl Pts',(-10.587095559634,34.7593195035653,21.7432305046071));
#218564=CARTESIAN_POINT('Ctrl Pts',(-10.5930508098657,34.74225278944,21.7554421332288));
#218565=CARTESIAN_POINT('Ctrl Pts',(-10.5987362895199,34.7246449972931,
21.7682515926843));
#218566=CARTESIAN_POINT('Ctrl Pts',(-10.6040973783069,34.7065232120356,
21.781657779726));
#218567=CARTESIAN_POINT('Ctrl Pts',(-10.611853608548,34.6803052655661,21.8010533684731));
#218568=CARTESIAN_POINT('Ctrl Pts',(-10.6189314089319,34.6530112499393,
21.8216973478183));
#218569=CARTESIAN_POINT('Ctrl Pts',(-10.6250964572344,34.6247205300521,
21.8436382680996));
#218570=CARTESIAN_POINT('Ctrl Pts',(-10.6262085818073,34.6196171142754,
21.8475962316709));
#218571=CARTESIAN_POINT('Ctrl Pts',(-10.6272910995033,34.6144813057858,
21.8515963112133));
#218572=CARTESIAN_POINT('Ctrl Pts',(-10.6283427775703,34.6093136207301,
21.8556386673776));
#218573=CARTESIAN_POINT('Ctrl Pts',(-10.6334165958387,34.5843821367884,
21.8751410048288));
#218574=CARTESIAN_POINT('Ctrl Pts',(-10.63776955254,34.5587083476188,21.8956295497087));
#218575=CARTESIAN_POINT('Ctrl Pts',(-10.6412843836443,34.532353301649,21.9171067745837));
#218576=CARTESIAN_POINT('Ctrl Pts',(-10.6426621297816,34.5220226309273,
21.9255254333275));
#218577=CARTESIAN_POINT('Ctrl Pts',(-10.6439115246232,34.5115873287336,
21.9340957001786));
#218578=CARTESIAN_POINT('Ctrl Pts',(-10.6450273946681,34.5010511607524,
21.9428164477714));
#218579=CARTESIAN_POINT('Ctrl Pts',(-10.6455358773813,34.4962500109175,
21.9467903418799));
#218580=CARTESIAN_POINT('Ctrl Pts',(-10.646016654516,34.4914279158363,21.9507954700721));
#218581=CARTESIAN_POINT('Ctrl Pts',(-10.6464687849467,34.4865853158073,
21.9548319259535));
#218582=CARTESIAN_POINT('Ctrl Pts',(-10.648456581411,34.4652947709527,21.9725782491026));
#218583=CARTESIAN_POINT('Ctrl Pts',(-10.6498901052691,34.4436077124412,
21.9909305508828));
#218584=CARTESIAN_POINT('Ctrl Pts',(-10.6506933206193,34.421563031245,22.009893470645));
#218585=CARTESIAN_POINT('Ctrl Pts',(-10.6510949282945,34.4105406906469,
22.0193749305261));
#218586=CARTESIAN_POINT('Ctrl Pts',(-10.6513389577552,34.3994289423873,
22.0290090426341));
#218587=CARTESIAN_POINT('Ctrl Pts',(-10.6514168573384,34.3882328424221,
22.0387957070977));
#218588=CARTESIAN_POINT('Ctrl Pts',(-10.6514606292496,34.3819417343779,
22.0442948508822));
#218589=CARTESIAN_POINT('Ctrl Pts',(-10.65145240965,34.3760229625578,22.0494918880591));
#218590=CARTESIAN_POINT('Ctrl Pts',(-10.6513939834882,34.3698036938729,
22.054976354942));
#218591=CARTESIAN_POINT('Ctrl Pts',(-10.6513484303282,34.3649547129875,
22.0592524324728));
#218592=CARTESIAN_POINT('Ctrl Pts',(-10.6512716235632,34.3599232475924,
22.0637034191764));
#218593=CARTESIAN_POINT('Ctrl Pts',(-10.651143878607,34.3543964564187,22.0686131510677));
#218594=CARTESIAN_POINT('Ctrl Pts',(-10.6505917465231,34.3305088696328,
22.089833718837));
#218595=CARTESIAN_POINT('Ctrl Pts',(-10.6492938562602,34.3071970569513,
22.1109028144125));
#218596=CARTESIAN_POINT('Ctrl Pts',(-10.6473630096553,34.2844483565713,
22.1317785168543));
#218597=CARTESIAN_POINT('Ctrl Pts',(-10.6442098323773,34.2472984944538,
22.1658696717057));
#218598=CARTESIAN_POINT('Ctrl Pts',(-10.6393683402678,34.2116523414905,
22.1994434783896));
#218599=CARTESIAN_POINT('Ctrl Pts',(-10.6331532125497,34.1774797935957,
22.2323824897956));
#218600=CARTESIAN_POINT('Ctrl Pts',(-10.6265013141357,34.1409057556261,
22.2676363039845));
#218601=CARTESIAN_POINT('Ctrl Pts',(-10.6182770258728,34.1060188417749,
22.3021631317668));
#218602=CARTESIAN_POINT('Ctrl Pts',(-10.6088495433079,34.0727416878318,
22.3358568432691));
#218603=CARTESIAN_POINT('Ctrl Pts',(-10.6076388559801,34.0684682003651,
22.3401838255001));
#218604=CARTESIAN_POINT('Ctrl Pts',(-10.6064082917185,34.0642212203571,
22.3444971138441));
#218605=CARTESIAN_POINT('Ctrl Pts',(-10.6051586005908,34.0600005510852,
22.3487965226403));
#218606=CARTESIAN_POINT('Ctrl Pts',(-10.5950385412577,34.0258213667182,
22.383613343492));
#218607=CARTESIAN_POINT('Ctrl Pts',(-10.583665884378,33.9933703654043,22.4175169933638));
#218608=CARTESIAN_POINT('Ctrl Pts',(-10.5713534598735,33.9625810594079,
22.4504207469));
#218609=CARTESIAN_POINT('Ctrl Pts',(-10.5583495415014,33.9300625556991,
22.4851724503494));
#218610=CARTESIAN_POINT('Ctrl Pts',(-10.5442978723909,33.8993969505695,
22.5188090961729));
#218611=CARTESIAN_POINT('Ctrl Pts',(-10.5295382816649,33.8704747291955,
22.551266183556));
#218612=CARTESIAN_POINT('Ctrl Pts',(-10.5287147054077,33.8688608866933,
22.5530772694488));
#218613=CARTESIAN_POINT('Ctrl Pts',(-10.5278889167849,33.8672524662697,
22.5548846912118));
#218614=CARTESIAN_POINT('Ctrl Pts',(-10.5270609719068,33.865649446882,22.5566884405591));
#218615=CARTESIAN_POINT('Ctrl Pts',(-9.74430636337047,34.8280723260764,
21.7002959441124));
#218616=CARTESIAN_POINT('Ctrl Pts',(-9.75923946643086,34.8391731361838,
21.7002959441125));
#218617=CARTESIAN_POINT('Ctrl Pts',(-9.77677997137903,34.8511614729419,
21.7002959441125));
#218618=CARTESIAN_POINT('Ctrl Pts',(-9.7982062768564,34.8631643610416,21.7002959441125));
#218619=CARTESIAN_POINT('Ctrl Pts',(-9.80891942959502,34.8691658050916,
21.7002959441125));
#218620=CARTESIAN_POINT('Ctrl Pts',(-9.82060590147185,34.8751742606321,
21.7002959441126));
#218621=CARTESIAN_POINT('Ctrl Pts',(-9.83342537157121,34.8810861731019,
21.7002959441126));
#218622=CARTESIAN_POINT('Ctrl Pts',(-9.83983510662085,34.8840421293366,
21.7002959441127));
#218623=CARTESIAN_POINT('Ctrl Pts',(-9.84652783994697,34.8869737296536,
21.7002959441126));
#218624=CARTESIAN_POINT('Ctrl Pts',(-9.85352145970339,34.8898667406718,
21.7002959441127));
#218625=CARTESIAN_POINT('Ctrl Pts',(-9.86051507945987,34.8927597516898,
21.7002959441127));
#218626=CARTESIAN_POINT('Ctrl Pts',(-9.86990494869453,34.8963851945807,
21.7002959441128));
#218627=CARTESIAN_POINT('Ctrl Pts',(-9.87542097868491,34.8984149447233,
21.7002959441128));
#218628=CARTESIAN_POINT('Ctrl Pts',(-9.89748509864675,34.9065339452932,
21.7002959441128));
#218629=CARTESIAN_POINT('Ctrl Pts',(-9.92322711324491,34.9145579446005,
21.7002959441129));
#218630=CARTESIAN_POINT('Ctrl Pts',(-9.95323740095891,34.9213718988129,
21.7002959441129));
#218631=CARTESIAN_POINT('Ctrl Pts',(-9.96824254481588,34.9247788759192,
21.700295944113));
#218632=CARTESIAN_POINT('Ctrl Pts',(-9.98431627365541,34.9278780239555,
21.7002959441129));
#218633=CARTESIAN_POINT('Ctrl Pts',(-10.001518922823,34.9305021343589,21.700295944113));
#218634=CARTESIAN_POINT('Ctrl Pts',(-10.0101202474067,34.9318141895608,
21.700295944113));
#218635=CARTESIAN_POINT('Ctrl Pts',(-10.0190035030401,34.9330072238263,
21.7002959441131));
#218636=CARTESIAN_POINT('Ctrl Pts',(-10.0281739829216,34.9340589224242,
21.7002959441131));
#218637=CARTESIAN_POINT('Ctrl Pts',(-10.0373444628032,34.9351106210221,
21.7002959441131));
#218638=CARTESIAN_POINT('Ctrl Pts',(-10.0484996339726,34.9361508590991,
21.7002959441132));
#218639=CARTESIAN_POINT('Ctrl Pts',(-10.056550497533,34.9367669096236,21.7002959441132));
#218640=CARTESIAN_POINT('Ctrl Pts',(-10.1209574060158,34.9416953138214,
21.7002959441133));
#218641=CARTESIAN_POINT('Ctrl Pts',(-10.1973524487874,34.9390397673278,
21.7002959441135));
#218642=CARTESIAN_POINT('Ctrl Pts',(-10.283545228008,34.9219576291001,21.7002959441137));
#218643=CARTESIAN_POINT('Ctrl Pts',(-10.3697380072288,34.9048754908725,
21.7002959441139));
#218644=CARTESIAN_POINT('Ctrl Pts',(-10.4659039017342,34.8730358460878,
21.7002959441142));
#218645=CARTESIAN_POINT('Ctrl Pts',(-10.5636876250823,34.8206232736571,
21.7002959441145));
#218646=CARTESIAN_POINT('Origin',(5.74151139991365,4.39848094426353,23.4066046437989));
#218647=CARTESIAN_POINT('',(-12.4433359088364,33.7357892195166,21.7002959343209));
#218648=CARTESIAN_POINT('Origin',(5.74151080158309,4.39848059814224,21.7002959710074));
#218649=CARTESIAN_POINT('Ctrl Pts',(-12.4433359012647,33.735789219791,21.7002959225117));
#218650=CARTESIAN_POINT('Ctrl Pts',(-12.4413209493785,33.7355254779669,
21.7015817019574));
#218651=CARTESIAN_POINT('Ctrl Pts',(-12.4393078329704,33.7352566665465,
21.7028707073122));
#218652=CARTESIAN_POINT('Ctrl Pts',(-12.4372965471113,33.7349828180459,
21.7041629111944));
#218653=CARTESIAN_POINT('Ctrl Pts',(-12.4060186412548,33.7307241456243,
21.7242582304106));
#218654=CARTESIAN_POINT('Ctrl Pts',(-12.3751826363101,33.7252455151151,
21.7451304726656));
#218655=CARTESIAN_POINT('Ctrl Pts',(-12.3447745552625,33.71857161482,21.7667756796886));
#218656=CARTESIAN_POINT('Ctrl Pts',(-12.3344267554508,33.71630050195,21.7741414936907));
#218657=CARTESIAN_POINT('Ctrl Pts',(-12.3241285766043,33.7138911788988,
21.7815964561198));
#218658=CARTESIAN_POINT('Ctrl Pts',(-12.3138795650451,33.7113453903395,
21.7891391944502));
#218659=CARTESIAN_POINT('Ctrl Pts',(-12.2813487723328,33.7032649506371,
21.8130801623854));
#218660=CARTESIAN_POINT('Ctrl Pts',(-12.2493131490433,33.6938073892075,
21.8379085299529));
#218661=CARTESIAN_POINT('Ctrl Pts',(-12.2178037112553,33.6829315728515,
21.8636531423557));
#218662=CARTESIAN_POINT('Ctrl Pts',(-12.2079841765319,33.6795422563848,
21.8716761390569));
#218663=CARTESIAN_POINT('Ctrl Pts',(-12.1982149772938,33.6760161899172,
21.8797875598545));
#218664=CARTESIAN_POINT('Ctrl Pts',(-12.1884948603249,33.672355770466,21.8879859624621));
#218665=CARTESIAN_POINT('Ctrl Pts',(-12.1623395443675,33.6625061536776,
21.9100465828469));
#218666=CARTESIAN_POINT('Ctrl Pts',(-12.136540271944,33.6516833233486,21.9327372993865));
#218667=CARTESIAN_POINT('Ctrl Pts',(-12.1111023592586,33.6398827540145,
21.9560646014113));
#218668=CARTESIAN_POINT('Ctrl Pts',(-12.0947656013545,33.6323041823476,
21.9710458811433));
#218669=CARTESIAN_POINT('Ctrl Pts',(-12.0785771066647,33.6243238497132,
21.9862887520305));
#218670=CARTESIAN_POINT('Ctrl Pts',(-12.0625365352798,33.6159425986368,
22.0017928966347));
#218671=CARTESIAN_POINT('Ctrl Pts',(-12.0614476882593,33.6153736725029,
22.0028453305694));
#218672=CARTESIAN_POINT('Ctrl Pts',(-12.0603595218499,33.6148028998981,
22.0038989677506));
#218673=CARTESIAN_POINT('Ctrl Pts',(-12.0592720390819,33.6142302776621,
22.004953809755));
#218674=CARTESIAN_POINT('Ctrl Pts',(-12.0507180608872,33.6097261160663,
22.0132510405429));
#218675=CARTESIAN_POINT('Ctrl Pts',(-12.0422062581267,33.6051076609967,
22.0216227575068));
#218676=CARTESIAN_POINT('Ctrl Pts',(-12.0337366234666,33.600375105055,22.0300690014268));
#218677=CARTESIAN_POINT('Ctrl Pts',(-12.0290345059177,33.5977477149446,
22.0347581330542));
#218678=CARTESIAN_POINT('Ctrl Pts',(-12.0247514493418,33.595314980033,22.0390628204124));
#218679=CARTESIAN_POINT('Ctrl Pts',(-12.0202080474048,33.5926971606816,
22.0436606962079));
#218680=CARTESIAN_POINT('Ctrl Pts',(-12.0165676993353,33.5905996633098,
22.0473446908242));
#218681=CARTESIAN_POINT('Ctrl Pts',(-12.0127606298317,33.5883829040743,
22.0512170610315));
#218682=CARTESIAN_POINT('Ctrl Pts',(-12.0084542030686,33.5858353122464,
22.0556313374076));
#218683=CARTESIAN_POINT('Ctrl Pts',(-11.9839862167118,33.5713605642671,
22.0807120969528));
#218684=CARTESIAN_POINT('Ctrl Pts',(-11.9603394914262,33.556115558731,22.1060169768137));
#218685=CARTESIAN_POINT('Ctrl Pts',(-11.9374606011727,33.5401589250583,
22.1315262956149));
#218686=CARTESIAN_POINT('Ctrl Pts',(-11.9000768615891,33.5140860416605,
22.1732081132404));
#218687=CARTESIAN_POINT('Ctrl Pts',(-11.86474324326,33.4861153716025,22.2154339426513));
#218688=CARTESIAN_POINT('Ctrl Pts',(-11.8313576855978,33.4563399517409,
22.2581891211821));
#218689=CARTESIAN_POINT('Ctrl Pts',(-11.8260665503335,33.4516209718865,
22.2649652078703));
#218690=CARTESIAN_POINT('Ctrl Pts',(-11.8208242946051,33.4468565924345,
22.2717546529814));
#218691=CARTESIAN_POINT('Ctrl Pts',(-11.8156304608592,33.4420471093201,
22.2785574625764));
#218692=CARTESIAN_POINT('Ctrl Pts',(-11.7829165810826,33.411754100324,22.3214056371854));
#218693=CARTESIAN_POINT('Ctrl Pts',(-11.7521219705756,33.3796752114588,
22.36478219817));
#218694=CARTESIAN_POINT('Ctrl Pts',(-11.7232749131373,33.3457819000855,
22.4087051461298));
#218695=CARTESIAN_POINT('Ctrl Pts',(-11.7155577554022,33.3367147697347,
22.4204554024019));
#218696=CARTESIAN_POINT('Ctrl Pts',(-11.7079801073059,33.3275175544065,
22.4322448740694));
#218697=CARTESIAN_POINT('Ctrl Pts',(-11.7005428389156,33.3181892085374,
22.4440741182171));
#218698=CARTESIAN_POINT('Ctrl Pts',(-11.6771881835289,33.288896154735,22.4812205416153));
#218699=CARTESIAN_POINT('Ctrl Pts',(-11.655215016748,33.2583120918291,22.5187589062297));
#218700=CARTESIAN_POINT('Ctrl Pts',(-11.6347298043614,33.2263663716326,
22.5566938163751));
#218701=CARTESIAN_POINT('Ctrl Pts',(-13.8651741668208,33.2833942253885,
20.7615353340931));
#218702=CARTESIAN_POINT('Ctrl Pts',(-13.7764406120626,33.4050956898416,
20.6909152254892));
#218703=CARTESIAN_POINT('Ctrl Pts',(-13.6002449460376,33.5826274266091,
20.610735470581));
#218704=CARTESIAN_POINT('Ctrl Pts',(-13.3208573621155,33.77964496175,20.590082386117));
#218705=CARTESIAN_POINT('Ctrl Pts',(-13.1264416358577,33.8905743875428,
20.6086421534867));
#218706=CARTESIAN_POINT('Ctrl Pts',(-12.9325128276114,33.9780274765185,
20.6564058707283));
#218707=CARTESIAN_POINT('Ctrl Pts',(-12.7439208133326,34.042232623521,20.7292190836691));
#218708=CARTESIAN_POINT('Ctrl Pts',(-12.5620609896257,34.084498675865,20.8243008322144));
#218709=CARTESIAN_POINT('Ctrl Pts',(-12.3873527006373,34.1054304151058,
20.940389672778));
#218710=CARTESIAN_POINT('Ctrl Pts',(-12.2214398434734,34.1047712136503,
21.0760619473982));
#218711=CARTESIAN_POINT('Ctrl Pts',(-12.0666611858286,34.0820924525772,
21.229240517951));
#218712=CARTESIAN_POINT('Ctrl Pts',(-11.9249386098583,34.0369885579646,
21.3978528566458));
#218713=CARTESIAN_POINT('Ctrl Pts',(-11.7978513823369,33.9688185092545,
21.5801102266407));
#218714=CARTESIAN_POINT('Ctrl Pts',(-11.6869306665046,33.8764248816423,
21.7746022791657));
#218715=CARTESIAN_POINT('Ctrl Pts',(-11.5941780251147,33.7581279893422,
21.9798546128059));
#218716=CARTESIAN_POINT('Ctrl Pts',(-11.5224099610616,33.6117671758721,
22.1939468022526));
#218717=CARTESIAN_POINT('Ctrl Pts',(-11.4614421116522,33.3813721701472,
22.4804982332815));
#218718=CARTESIAN_POINT('Ctrl Pts',(-11.4604856676095,33.1858928129394,
22.6721123040195));
#218719=CARTESIAN_POINT('Ctrl Pts',(-11.4770500178656,33.0514652827326,
22.7848598744325));
#218720=CARTESIAN_POINT('Ctrl Pts',(-13.7938109372966,33.5156500964865,
21.4526558133804));
#218721=CARTESIAN_POINT('Ctrl Pts',(-13.7449798252931,33.6170859452818,
21.3942615159498));
#218722=CARTESIAN_POINT('Ctrl Pts',(-13.6253129947746,33.7638016469538,
21.3237228499177));
#218723=CARTESIAN_POINT('Ctrl Pts',(-13.4164486781209,33.917194976931,21.3052011355663));
#218724=CARTESIAN_POINT('Ctrl Pts',(-13.2673110723276,33.9979564121975,
21.321421693191));
#218725=CARTESIAN_POINT('Ctrl Pts',(-13.1172154371092,34.0542614838132,
21.3631573245698));
#218726=CARTESIAN_POINT('Ctrl Pts',(-12.9717685264127,34.0863206483643,
21.4260733340163));
#218727=CARTESIAN_POINT('Ctrl Pts',(-12.8333422012084,34.0952357904587,
21.5068393306453));
#218728=CARTESIAN_POINT('Ctrl Pts',(-12.7031732920388,34.0814327825855,
21.6032615567976));
#218729=CARTESIAN_POINT('Ctrl Pts',(-12.5830962662162,34.044885698797,21.7128634732173));
#218730=CARTESIAN_POINT('Ctrl Pts',(-12.4750764294275,33.9857573865761,
21.832576332816));
#218731=CARTESIAN_POINT('Ctrl Pts',(-12.380393885409,33.9043484682934,21.9593621714309));
#218732=CARTESIAN_POINT('Ctrl Pts',(-12.2997903547528,33.8007834645209,
22.0904267899741));
#218733=CARTESIAN_POINT('Ctrl Pts',(-12.2337649234122,33.674745661931,22.2232000905268));
#218734=CARTESIAN_POINT('Ctrl Pts',(-12.1829450020292,33.5256011097034,
22.3549047400492));
#218735=CARTESIAN_POINT('Ctrl Pts',(-12.1482742824208,33.352573390213,22.4821584880263));
#218736=CARTESIAN_POINT('Ctrl Pts',(-12.1259167782534,33.0953918169504,
22.6362136516943));
#218737=CARTESIAN_POINT('Ctrl Pts',(-12.1360655866781,32.8936243025456,
22.7184954116392));
#218738=CARTESIAN_POINT('Ctrl Pts',(-12.1507895046057,32.7619702103874,
22.7561231944652));
#218739=CARTESIAN_POINT('Ctrl Pts',(-13.253306572577,33.288160689976,21.8934776312454));
#218740=CARTESIAN_POINT('Ctrl Pts',(-13.2506704378822,33.3437102940005,
21.8697698451079));
#218741=CARTESIAN_POINT('Ctrl Pts',(-13.2196027079412,33.4170881541864,
21.839722772048));
#218742=CARTESIAN_POINT('Ctrl Pts',(-13.1445907338094,33.4799797903221,
21.8317231758321));
#218743=CARTESIAN_POINT('Ctrl Pts',(-13.0860803485552,33.5062750822937,
21.8385989929394));
#218744=CARTESIAN_POINT('Ctrl Pts',(-13.0235199264225,33.5159551960461,
21.8562879770987));
#218745=CARTESIAN_POINT('Ctrl Pts',(-12.959932299101,33.5094498260077,21.8827313284928));
#218746=CARTESIAN_POINT('Ctrl Pts',(-12.8966870976066,33.4872157102228,
21.9162343035838));
#218747=CARTESIAN_POINT('Ctrl Pts',(-12.8343545432622,33.4490455015913,
21.9555237927072));
#218748=CARTESIAN_POINT('Ctrl Pts',(-12.7735805347936,33.3945896602933,
21.9991624728661));
#218749=CARTESIAN_POINT('Ctrl Pts',(-12.7149838027616,33.3237902231978,
22.0454553525263));
#218750=CARTESIAN_POINT('Ctrl Pts',(-12.6588053025046,33.2367058172248,
22.0927289040243));
#218751=CARTESIAN_POINT('Ctrl Pts',(-12.6049561975744,33.1332884929142,
22.1394115905913));
#218752=CARTESIAN_POINT('Ctrl Pts',(-12.5531115696752,33.0131969184644,
22.1839933495484));
#218753=CARTESIAN_POINT('Ctrl Pts',(-12.5028761344324,32.8759431219602,
22.2248287059342));
#218754=CARTESIAN_POINT('Ctrl Pts',(-12.4538497611492,32.7210436419838,
22.2599481175455));
#218755=CARTESIAN_POINT('Ctrl Pts',(-12.3910710232037,32.4960738187914,
22.2949422570235));
#218756=CARTESIAN_POINT('Ctrl Pts',(-12.3499931569852,32.3245811492498,
22.303033593345));
#218757=CARTESIAN_POINT('Ctrl Pts',(-12.3241051587762,32.2140365960131,
22.2998293815021));
#218758=CARTESIAN_POINT('Ctrl Pts',(-12.7455915912333,32.8121854239008,
21.6746357961131));
#218759=CARTESIAN_POINT('Ctrl Pts',(-12.7525456412011,32.8388350335972,
21.6758663528798));
#218760=CARTESIAN_POINT('Ctrl Pts',(-12.7598710149977,32.8644573707113,
21.679559447929));
#218761=CARTESIAN_POINT('Ctrl Pts',(-12.7577404371457,32.8740128955863,
21.6807015077575));
#218762=CARTESIAN_POINT('Ctrl Pts',(-12.7510467281706,32.8721230812435,
21.6799049097337));
#218763=CARTESIAN_POINT('Ctrl Pts',(-12.7384352625227,32.8629988801794,
21.6778592535618));
#218764=CARTESIAN_POINT('Ctrl Pts',(-12.7194036707889,32.8473228187188,
21.6751242923915));
#218765=CARTESIAN_POINT('Ctrl Pts',(-12.6932713662092,32.8250674007523,
21.6723070906055));
#218766=CARTESIAN_POINT('Ctrl Pts',(-12.6590769019806,32.7955257789003,
21.6700532025916));
#218767=CARTESIAN_POINT('Ctrl Pts',(-12.6160022164432,32.7577710134362,
21.6690915633053));
#218768=CARTESIAN_POINT('Ctrl Pts',(-12.5635968288873,32.7109170956041,
21.670190586001));
#218769=CARTESIAN_POINT('Ctrl Pts',(-12.501630166725,32.6540571974331,21.67410398683));
#218770=CARTESIAN_POINT('Ctrl Pts',(-12.4299611097788,32.5861930475227,
21.6815756088551));
#218771=CARTESIAN_POINT('Ctrl Pts',(-12.3484140082156,32.5061162275712,
21.6933908229607));
#218772=CARTESIAN_POINT('Ctrl Pts',(-12.2568720508664,32.4124494258906,
21.7104197184936));
#218773=CARTESIAN_POINT('Ctrl Pts',(-12.155368193912,32.3036388054517,21.7336681040626));
#218774=CARTESIAN_POINT('Ctrl Pts',(-12.0106732312667,32.1399660747973,
21.7736007440183));
#218775=CARTESIAN_POINT('Ctrl Pts',(-11.903607666266,32.007196963481,21.8115393956955));
#218776=CARTESIAN_POINT('Ctrl Pts',(-11.8360499314421,31.9164949957454,
21.8397090160212));
#218777=CARTESIAN_POINT('',(-12.8596432561443,33.0300654311232,21.7002959652056));
#218778=CARTESIAN_POINT('',(-12.1426632670305,32.3152868995908,21.8923124273525));
#218779=CARTESIAN_POINT('Ctrl Pts',(-12.8596429090959,33.0300646425665,
21.7002959442094));
#218780=CARTESIAN_POINT('Ctrl Pts',(-12.8572586550161,33.0311139651999,
21.7002960039764));
#218781=CARTESIAN_POINT('Ctrl Pts',(-12.8541639797549,33.0322902329115,
21.7003441890141));
#218782=CARTESIAN_POINT('Ctrl Pts',(-12.8506510462719,33.0333906328488,
21.700495607166));
#218783=CARTESIAN_POINT('Ctrl Pts',(-12.8473983358379,33.0344095198774,
21.7006358089104));
#218784=CARTESIAN_POINT('Ctrl Pts',(-12.8437873544307,33.0353631598445,
21.7008655142247));
#218785=CARTESIAN_POINT('Ctrl Pts',(-12.8400510616041,33.0360898929235,
21.7011844762454));
#218786=CARTESIAN_POINT('Ctrl Pts',(-12.8362154810933,33.0368359380981,
21.7015119143149));
#218787=CARTESIAN_POINT('Ctrl Pts',(-12.8322482355343,33.0373426036361,
21.7019335591699));
#218788=CARTESIAN_POINT('Ctrl Pts',(-12.8283968345561,33.0374378914973,
21.7023915668574));
#218789=CARTESIAN_POINT('Ctrl Pts',(-12.8267559037665,33.0374784899149,
21.7025867059563));
#218790=CARTESIAN_POINT('Ctrl Pts',(-12.8251359101501,33.037444470687,21.7027877406753));
#218791=CARTESIAN_POINT('Ctrl Pts',(-12.8235555470574,33.0373228190916,
21.7029874781736));
#218792=CARTESIAN_POINT('Ctrl Pts',(-12.817151693841,33.0368298697413,21.7037968425702));
#218793=CARTESIAN_POINT('Ctrl Pts',(-12.8108790650216,33.0354548385895,
21.7046977723113));
#218794=CARTESIAN_POINT('Ctrl Pts',(-12.8050285083958,33.0336376737767,
21.7055785409126));
#218795=CARTESIAN_POINT('Ctrl Pts',(-12.8017517493252,33.0326199225328,
21.7060718386769));
#218796=CARTESIAN_POINT('Ctrl Pts',(-12.7993495907239,33.0317929616538,
21.7064536651294));
#218797=CARTESIAN_POINT('Ctrl Pts',(-12.7970720589625,33.0309388769505,
21.7068165575892));
#218798=CARTESIAN_POINT('Ctrl Pts',(-12.7952831249721,33.0302680186194,
21.7071015989076));
#218799=CARTESIAN_POINT('Ctrl Pts',(-12.793571330903,33.0295802659497,21.7073765592381));
#218800=CARTESIAN_POINT('Ctrl Pts',(-12.7915773402454,33.0287673862084,
21.7077069859353));
#218801=CARTESIAN_POINT('Ctrl Pts',(-12.7825121709738,33.0250718360694,
21.7092091865253));
#218802=CARTESIAN_POINT('Ctrl Pts',(-12.772997222926,33.0204129939325,21.7109143104806));
#218803=CARTESIAN_POINT('Ctrl Pts',(-12.7631189640868,33.0149058486502,
21.7127984798288));
#218804=CARTESIAN_POINT('Ctrl Pts',(-12.760649399377,33.0135290623296,21.7132695221659));
#218805=CARTESIAN_POINT('Ctrl Pts',(-12.756842848339,33.0113157419143,21.7139960009698));
#218806=CARTESIAN_POINT('Ctrl Pts',(-12.7526930377998,33.0088168617916,
21.7148171418848));
#218807=CARTESIAN_POINT('Ctrl Pts',(-12.7488049564403,33.006475586417,21.7155864933179));
#218808=CARTESIAN_POINT('Ctrl Pts',(-12.744615988274,33.0038833546405,21.7164396422417));
#218809=CARTESIAN_POINT('Ctrl Pts',(-12.7409289498326,33.0015026129678,
21.7171976888027));
#218810=CARTESIAN_POINT('Ctrl Pts',(-12.7406807540113,33.0013423515156,
21.7172487172885));
#218811=CARTESIAN_POINT('Ctrl Pts',(-12.7404348263364,33.0011830524505,
21.7172992969073));
#218812=CARTESIAN_POINT('Ctrl Pts',(-12.7401914090551,33.0010248585262,
21.7173493657667));
#218813=CARTESIAN_POINT('Ctrl Pts',(-12.7324724714818,32.996008415077,21.7189370854154));
#218814=CARTESIAN_POINT('Ctrl Pts',(-12.7249868562897,32.9908247327211,
21.7205290546911));
#218815=CARTESIAN_POINT('Ctrl Pts',(-12.7178048333847,32.9856355009431,
21.7220940519146));
#218816=CARTESIAN_POINT('Ctrl Pts',(-12.7059768269981,32.9770894036354,
21.7246714312128));
#218817=CARTESIAN_POINT('Ctrl Pts',(-12.694984018621,32.9685486619145,21.7271735847268));
#218818=CARTESIAN_POINT('Ctrl Pts',(-12.685014039458,32.9605051144221,21.7295026368336));
#218819=CARTESIAN_POINT('Ctrl Pts',(-12.6828763791133,32.958780499734,21.7300020082212));
#218820=CARTESIAN_POINT('Ctrl Pts',(-12.6807857596663,32.9570787290884,
21.7304936123278));
#218821=CARTESIAN_POINT('Ctrl Pts',(-12.678744070334,32.9554046249274,21.7309767805242));
#218822=CARTESIAN_POINT('Ctrl Pts',(-12.671869883982,32.9497680651464,21.7326035648586));
#218823=CARTESIAN_POINT('Ctrl Pts',(-12.6657607480157,32.9446250120148,
21.7340817285255));
#218824=CARTESIAN_POINT('Ctrl Pts',(-12.6597175186447,32.9394213054995,
21.7355574373378));
#218825=CARTESIAN_POINT('Ctrl Pts',(-12.6555945581213,32.9358711048997,
21.7365642316863));
#218826=CARTESIAN_POINT('Ctrl Pts',(-12.6515027545161,32.9322923651367,
21.7375709811588));
#218827=CARTESIAN_POINT('Ctrl Pts',(-12.6472260722059,32.9285052778696,
21.7386356652453));
#218828=CARTESIAN_POINT('Ctrl Pts',(-12.6261356134267,32.9098292570415,
21.7438861548093));
#218829=CARTESIAN_POINT('Ctrl Pts',(-12.6046018037428,32.8894787532553,
21.74948817532));
#218830=CARTESIAN_POINT('Ctrl Pts',(-12.5828559586106,32.8678717566021,
21.7553647587749));
#218831=CARTESIAN_POINT('Ctrl Pts',(-12.5747217737127,32.8597895089452,
21.7575629357645));
#218832=CARTESIAN_POINT('Ctrl Pts',(-12.5673856414085,32.852386290855,21.7595853621247));
#218833=CARTESIAN_POINT('Ctrl Pts',(-12.5600444267698,32.844847882262,21.7616171653473));
#218834=CARTESIAN_POINT('Ctrl Pts',(-12.5528337245752,32.8374434918363,
21.7636128470809));
#218835=CARTESIAN_POINT('Ctrl Pts',(-12.5456181361619,32.8299086641272,
21.7656180689978));
#218836=CARTESIAN_POINT('Ctrl Pts',(-12.5376637655009,32.8214544393289,
21.7678425209517));
#218837=CARTESIAN_POINT('Ctrl Pts',(-12.5320664527604,32.8155053904109,
21.7694078180434));
#218838=CARTESIAN_POINT('Ctrl Pts',(-12.5261037363543,32.809100826001,21.7710822426742));
#218839=CARTESIAN_POINT('Ctrl Pts',(-12.5195297655973,32.8019595268754,
21.7729491742806));
#218840=CARTESIAN_POINT('Ctrl Pts',(-12.5027345754235,32.78371492535,21.7777188138989));
#218841=CARTESIAN_POINT('Ctrl Pts',(-12.4833698146433,32.7621128339281,
21.7832972015767));
#218842=CARTESIAN_POINT('Ctrl Pts',(-12.4614993756634,32.7367867591256,
21.7897484402458));
#218843=CARTESIAN_POINT('Ctrl Pts',(-12.4502582878311,32.723769524695,21.7930642831776));
#218844=CARTESIAN_POINT('Ctrl Pts',(-12.4383558674742,32.709768087113,21.7966103830538));
#218845=CARTESIAN_POINT('Ctrl Pts',(-12.4258043387684,32.6947304089961,
21.8003919496891));
#218846=CARTESIAN_POINT('Ctrl Pts',(-12.4038434563563,32.6684196154173,
21.8070083979447));
#218847=CARTESIAN_POINT('Ctrl Pts',(-12.3798601490848,32.6388603415103,
21.814325501324));
#218848=CARTESIAN_POINT('Ctrl Pts',(-12.3540367856705,32.6059775406946,
21.8223923331812));
#218849=CARTESIAN_POINT('Ctrl Pts',(-12.3291670578104,32.5743090746452,
21.8301612635783));
#218850=CARTESIAN_POINT('Ctrl Pts',(-12.3025909627362,32.5395578305657,
21.8386264084428));
#218851=CARTESIAN_POINT('Ctrl Pts',(-12.2745000376264,32.5016384304766,
21.847799057988));
#218852=CARTESIAN_POINT('Ctrl Pts',(-12.2478579490774,32.4656747870241,
21.8564986127538));
#218853=CARTESIAN_POINT('Ctrl Pts',(-12.2198537560431,32.426861048351,21.8658351373563));
#218854=CARTESIAN_POINT('Ctrl Pts',(-12.1906713306119,32.3851112660017,
21.8757786584772));
#218855=CARTESIAN_POINT('Ctrl Pts',(-12.1749981093573,32.3626884013349,
21.8811190989744));
#218856=CARTESIAN_POINT('Ctrl Pts',(-12.158985344515,32.3394184235823,21.8866338892204));
#218857=CARTESIAN_POINT('Ctrl Pts',(-12.1426632890293,32.3152868854997,
21.8923124307027));
#218858=CARTESIAN_POINT('Origin',(-12.6145654575701,31.6218995602593,21.9405086355345));
#218859=CARTESIAN_POINT('Ctrl Pts',(-12.4433358954735,33.7357891979593,
21.7002959441191));
#218860=CARTESIAN_POINT('Ctrl Pts',(-12.5208760761934,33.6877244410203,
21.7002959441193));
#218861=CARTESIAN_POINT('Ctrl Pts',(-12.592444900131,33.6298754800143,21.7002959441196));
#218862=CARTESIAN_POINT('Ctrl Pts',(-12.7118825013542,33.5007923736336,
21.7002959441199));
#218863=CARTESIAN_POINT('Ctrl Pts',(-12.7610982873586,33.4307412063967,
21.7002959441858));
#218864=CARTESIAN_POINT('Ctrl Pts',(-12.8360810173735,33.2745915272446,
21.7002959441861));
#218865=CARTESIAN_POINT('Ctrl Pts',(-12.8578741221158,33.1929611396797,
21.7002959441201));
#218866=CARTESIAN_POINT('Ctrl Pts',(-12.8644053309014,33.0754087857008,
21.7002959441201));
#218867=CARTESIAN_POINT('Ctrl Pts',(-12.8614137643974,33.04617767964,21.7002959441202));
#218868=CARTESIAN_POINT('Ctrl Pts',(-12.8599462391735,33.0326316774378,
21.7002959441202));
#218869=CARTESIAN_POINT('Ctrl Pts',(-12.8597903220427,33.031350642658,21.7002960072873));
#218870=CARTESIAN_POINT('Ctrl Pts',(-12.8596392173824,33.0300690914366,
21.7002960072874));
#218871=CARTESIAN_POINT('Ctrl Pts',(-12.5582424010747,32.1755536714515,
21.4192328087911));
#218872=CARTESIAN_POINT('Ctrl Pts',(-12.5581982905427,32.1754727512352,
21.4194480006311));
#218873=CARTESIAN_POINT('Ctrl Pts',(-12.5541606888321,32.1680658004004,
21.4391109380129));
#218874=CARTESIAN_POINT('Ctrl Pts',(-12.5449787872669,32.1512221497353,
21.4775501799871));
#218875=CARTESIAN_POINT('Ctrl Pts',(-12.5280709191841,32.1202081266192,
21.5317256568484));
#218876=CARTESIAN_POINT('Ctrl Pts',(-12.5079479772898,32.0833002935382,
21.5821948512585));
#218877=CARTESIAN_POINT('Ctrl Pts',(-12.4846958357193,32.0406580043941,
21.6281678663859));
#218878=CARTESIAN_POINT('Ctrl Pts',(-12.4580213101211,31.9917457682264,
21.6694374667208));
#218879=CARTESIAN_POINT('Ctrl Pts',(-12.4270767038747,31.9350121662018,
21.7057150119658));
#218880=CARTESIAN_POINT('Ctrl Pts',(-12.390803689461,31.868521340038,21.7354696190495));
#218881=CARTESIAN_POINT('Ctrl Pts',(-12.3485830728081,31.7911445268115,
21.7553995275216));
#218882=CARTESIAN_POINT('Ctrl Pts',(-12.300409214383,31.7028791372955,21.7607941114704));
#218883=CARTESIAN_POINT('Ctrl Pts',(-12.2469211140925,31.6049046800475,
21.7456942503574));
#218884=CARTESIAN_POINT('Ctrl Pts',(-12.1897782679772,31.5002685502805,
21.7028289712847));
#218885=CARTESIAN_POINT('Ctrl Pts',(-12.1324200401919,31.3952748033772,
21.6239768025407));
#218886=CARTESIAN_POINT('Ctrl Pts',(-12.0809200133279,31.3010300487588,
21.5011793040424));
#218887=CARTESIAN_POINT('Ctrl Pts',(-12.0452751125013,31.2358444559889,
21.3305596196629));
#218888=CARTESIAN_POINT('Ctrl Pts',(-12.0411043876671,31.2281465738832,
21.1843400822558));
#218889=CARTESIAN_POINT('Ctrl Pts',(-12.0476287828016,31.2401530333685,
21.1025087762356));
#218890=CARTESIAN_POINT('Ctrl Pts',(-12.0489414066829,31.2425688543645,
21.0891035318981));
#218891=CARTESIAN_POINT('Ctrl Pts',(-12.0097356045114,32.1656188708172,
21.2960452070826));
#218892=CARTESIAN_POINT('Ctrl Pts',(-12.0097182328862,32.1655787558498,
21.2961380484148));
#218893=CARTESIAN_POINT('Ctrl Pts',(-12.008128238497,32.161907062917,21.3046207748568));
#218894=CARTESIAN_POINT('Ctrl Pts',(-12.0045267117373,32.1535803301457,
21.3211033453184));
#218895=CARTESIAN_POINT('Ctrl Pts',(-11.9979702918486,32.1383693089743,
21.3439718173777));
#218896=CARTESIAN_POINT('Ctrl Pts',(-11.9902761972136,32.1204420278669,
21.3648405993269));
#218897=CARTESIAN_POINT('Ctrl Pts',(-11.9815326663303,32.0999644154269,
21.3833439486941));
#218898=CARTESIAN_POINT('Ctrl Pts',(-11.9716937686233,32.0767820136052,
21.3993648432395));
#218899=CARTESIAN_POINT('Ctrl Pts',(-11.960533484939,32.0502978065433,21.4127225548869));
#218900=CARTESIAN_POINT('Ctrl Pts',(-11.9477988372532,32.019813436424,21.4227056375985));
#218901=CARTESIAN_POINT('Ctrl Pts',(-11.9334492714813,31.9850933007034,
21.4279443265389));
#218902=CARTESIAN_POINT('Ctrl Pts',(-11.9176970414124,31.9464774329532,
21.4266498824306));
#218903=CARTESIAN_POINT('Ctrl Pts',(-11.9009813402306,31.9048481115925,
21.4167583222999));
#218904=CARTESIAN_POINT('Ctrl Pts',(-11.8840246898905,31.8618248047558,
21.3959970367193));
#218905=CARTESIAN_POINT('Ctrl Pts',(-11.8679479131352,31.8201553194393,
21.3620901506449));
#218906=CARTESIAN_POINT('Ctrl Pts',(-11.8543255278011,31.7840552829452,
21.3131149595954));
#218907=CARTESIAN_POINT('Ctrl Pts',(-11.8453894993635,31.7598269471296,
21.2484811702598));
#218908=CARTESIAN_POINT('Ctrl Pts',(-11.8443189368401,31.7570460149284,
21.1944319208762));
#218909=CARTESIAN_POINT('Ctrl Pts',(-11.8459943107593,31.7614454666992,
21.1639496169639));
#218910=CARTESIAN_POINT('Ctrl Pts',(-11.8463327844244,31.7623326537566,
21.1589460048376));
#218911=CARTESIAN_POINT('Ctrl Pts',(-11.9397981105912,32.692453494703,21.4795870738749));
#218912=CARTESIAN_POINT('Ctrl Pts',(-11.9397366966327,32.6923453007639,
21.4798585479722));
#218913=CARTESIAN_POINT('Ctrl Pts',(-11.9341154942602,32.6824422293588,
21.5046629093771));
#218914=CARTESIAN_POINT('Ctrl Pts',(-11.9213659970719,32.6599773574816,
21.5529129444116));
#218915=CARTESIAN_POINT('Ctrl Pts',(-11.8980667872189,32.6189046798699,
21.6200499323178));
#218916=CARTESIAN_POINT('Ctrl Pts',(-11.8705942874784,32.5704473772491,
21.6815524573485));
#218917=CARTESIAN_POINT('Ctrl Pts',(-11.8391963567947,32.5150282419348,
21.73636431484));
#218918=CARTESIAN_POINT('Ctrl Pts',(-11.8036287247565,32.4521990954447,
21.7841579887517));
#218919=CARTESIAN_POINT('Ctrl Pts',(-11.7629653588879,32.3803007719791,
21.8244348589744));
#218920=CARTESIAN_POINT('Ctrl Pts',(-11.7161189692227,32.2973753916749,
21.8551416764861));
#218921=CARTESIAN_POINT('Ctrl Pts',(-11.6627067362779,32.2026954126822,
21.8722440921182));
#218922=CARTESIAN_POINT('Ctrl Pts',(-11.6032264367014,32.0970809638264,
21.8703823579254));
#218923=CARTESIAN_POINT('Ctrl Pts',(-11.5390099385633,31.9828271578038,
21.8432520217651));
#218924=CARTESIAN_POINT('Ctrl Pts',(-11.472530468482,31.8642710642901,21.7837488283939));
#218925=CARTESIAN_POINT('Ctrl Pts',(-11.408026174781,31.7489312266514,21.6845429455826));
#218926=CARTESIAN_POINT('Ctrl Pts',(-11.3520254091139,31.6485443422313,
21.5392099532677));
#218927=CARTESIAN_POINT('Ctrl Pts',(-11.3144303404005,31.5808982933987,
21.3454490517017));
#218928=CARTESIAN_POINT('Ctrl Pts',(-11.3099639014325,31.5731013972724,
21.1826075499229));
#218929=CARTESIAN_POINT('Ctrl Pts',(-11.3169480605312,31.5854108532501,
21.0909142945071));
#218930=CARTESIAN_POINT('Ctrl Pts',(-11.3183565972488,31.5878923648989,
21.0758692543618));
#218931=CARTESIAN_POINT('Ctrl Pts',(-12.4836515552371,32.7374416950332,
21.6149867927191));
#218932=CARTESIAN_POINT('Ctrl Pts',(-12.4835604721108,32.7372881653332,
21.6153925030204));
#218933=CARTESIAN_POINT('Ctrl Pts',(-12.4752234424039,32.7232352253566,
21.6524630496292));
#218934=CARTESIAN_POINT('Ctrl Pts',(-12.4562849022901,32.691312742743,21.7247834319581));
#218935=CARTESIAN_POINT('Ctrl Pts',(-12.4215202481525,32.6327163356125,
21.8261728686451));
#218936=CARTESIAN_POINT('Ctrl Pts',(-12.3803029278475,32.5632471390391,
21.9199794077639));
#218937=CARTESIAN_POINT('Ctrl Pts',(-12.3328890562961,32.4833384621206,
22.0046767491776));
#218938=CARTESIAN_POINT('Ctrl Pts',(-12.2787739127394,32.3921415529736,
22.0798331578405));
#218939=CARTESIAN_POINT('Ctrl Pts',(-12.2163632111202,32.2869721656501,
22.1448209515276));
#218940=CARTESIAN_POINT('Ctrl Pts',(-12.1437088003502,32.1645511216154,
22.1966781650064));
#218941=CARTESIAN_POINT('Ctrl Pts',(-12.0598264481671,32.0232249836138,
22.2292611637016));
#218942=CARTESIAN_POINT('Ctrl Pts',(-11.9650150350946,31.8635032044868,
22.234050712317));
#218943=CARTESIAN_POINT('Ctrl Pts',(-11.8608656310738,31.6880721293373,
22.2005650783962));
#218944=CARTESIAN_POINT('Ctrl Pts',(-11.7509049214779,31.5028775732533,
22.1163801650976));
#218945=CARTESIAN_POINT('Ctrl Pts',(-11.6418970098232,31.3193117538303,
21.9678842740318));
#218946=CARTESIAN_POINT('Ctrl Pts',(-11.5451989202883,31.1565027693013,
21.7423177243408));
#218947=CARTESIAN_POINT('Ctrl Pts',(-11.4789881251092,31.0450106284641,
21.4339793433123));
#218948=CARTESIAN_POINT('Ctrl Pts',(-11.4711955762509,31.0319630415869,
21.1717289664097));
#218949=CARTESIAN_POINT('Ctrl Pts',(-11.4833819811441,31.0524058048775,
21.0246139850207));
#218950=CARTESIAN_POINT('Ctrl Pts',(-11.4858358656124,31.05652202887,21.0004991979213));
#218951=CARTESIAN_POINT('',(-12.1469060192106,31.9115470980728,21.7013921212462));
#218952=CARTESIAN_POINT('',(-12.1634014887156,31.8206726081887,21.7002957840591));
#218953=CARTESIAN_POINT('Ctrl Pts',(-12.1467739670117,31.9115308668589,
21.700849902154));
#218954=CARTESIAN_POINT('Ctrl Pts',(-12.1493969140017,31.9042981443227,
21.7009096085965));
#218955=CARTESIAN_POINT('Ctrl Pts',(-12.1515513917117,31.8970587507606,
21.7006207933964));
#218956=CARTESIAN_POINT('Ctrl Pts',(-12.1550375069214,31.8825371854608,
21.7002938706925));
#218957=CARTESIAN_POINT('Ctrl Pts',(-12.1561494030909,31.8770104084994,
21.7002533284689));
#218958=CARTESIAN_POINT('Ctrl Pts',(-12.159557026111,31.8497816930849,21.7002933330186));
#218959=CARTESIAN_POINT('Ctrl Pts',(-12.1615912141566,31.834068572026,21.7002946900912));
#218960=CARTESIAN_POINT('Ctrl Pts',(-12.1634014906206,31.8206726111066,
21.7002956850449));
#218961=CARTESIAN_POINT('Ctrl Pts',(-12.1634014906206,31.8206726111066,
21.7002956850449));
#218962=CARTESIAN_POINT('Ctrl Pts',(-12.1592143919056,31.812832359886,21.700295493219));
#218963=CARTESIAN_POINT('Ctrl Pts',(-12.1393650656707,31.7756677905875,
21.6991830345771));
#218964=CARTESIAN_POINT('Ctrl Pts',(-12.1022594364847,31.7061594114354,
21.687125793387));
#218965=CARTESIAN_POINT('Ctrl Pts',(-12.052536536336,31.6129398832167,21.64716294961));
#218966=CARTESIAN_POINT('Ctrl Pts',(-12.0030510606035,31.5200857569296,
21.5755936682086));
#218967=CARTESIAN_POINT('Ctrl Pts',(-11.9589853689284,31.4373317913929,
21.4658748728741));
#218968=CARTESIAN_POINT('Ctrl Pts',(-11.9325948829299,31.3877360782891,
21.334347743532));
#218969=CARTESIAN_POINT('Ctrl Pts',(-11.9272562217384,31.3777015758131,
21.2404071388892));
#218970=CARTESIAN_POINT('Ctrl Pts',(-11.9272488863599,31.3776884932068,
21.2002959653233));
#218971=CARTESIAN_POINT('Origin',(-11.7628938590858,31.1267062093221,21.2002934139028));
#218972=CARTESIAN_POINT('',(-11.9608134170942,32.0305100544086,21.888843676109));
#218973=CARTESIAN_POINT('Ctrl Pts',(-11.9608134172364,32.0305100537894,
21.8888436750198));
#218974=CARTESIAN_POINT('Ctrl Pts',(-11.9463603347836,32.0104889719357,
21.8983384301569));
#218975=CARTESIAN_POINT('Ctrl Pts',(-11.9313646470819,31.9878215252656,
21.9049479772129));
#218976=CARTESIAN_POINT('Ctrl Pts',(-11.8989142739973,31.9381106535699,
21.9154389281928));
#218977=CARTESIAN_POINT('Ctrl Pts',(-11.8803136909812,31.9090254435416,
21.9186469878331));
#218978=CARTESIAN_POINT('Ctrl Pts',(-11.8619843183823,31.8804100345367,
21.9202953774181));
#218979=CARTESIAN_POINT('Ctrl Pts',(-12.1469060192108,31.9115470980731,
21.7013921212461));
#218980=CARTESIAN_POINT('Ctrl Pts',(-12.1342883346598,31.9202312247541,
21.704353616933));
#218981=CARTESIAN_POINT('Ctrl Pts',(-12.1219273518941,31.9286447759173,
21.7085074794565));
#218982=CARTESIAN_POINT('Ctrl Pts',(-12.1099589555726,31.9367138581259,
21.713756668997));
#218983=CARTESIAN_POINT('Ctrl Pts',(-12.097122133589,31.9453684321473,21.7193867392153));
#218984=CARTESIAN_POINT('Ctrl Pts',(-12.0847359191475,31.9536266530942,
21.7262749824328));
#218985=CARTESIAN_POINT('Ctrl Pts',(-12.0729070921729,31.9614086322744,
21.7343075850991));
#218986=CARTESIAN_POINT('Ctrl Pts',(-12.0593933423865,31.9702990928172,
21.7434843684605));
#218987=CARTESIAN_POINT('Ctrl Pts',(-12.0466043663317,31.9785688770133,
21.7541530946374));
#218988=CARTESIAN_POINT('Ctrl Pts',(-12.0346516152314,31.9861078426758,
21.7661844543456));
#218989=CARTESIAN_POINT('Ctrl Pts',(-12.0208921128478,31.9947863816276,
21.7800344476397));
#218990=CARTESIAN_POINT('Ctrl Pts',(-12.0083230043313,32.0025269533364,
21.7956342003332));
#218991=CARTESIAN_POINT('Ctrl Pts',(-11.9971804579328,32.0092402189474,
21.8127383383747));
#218992=CARTESIAN_POINT('Ctrl Pts',(-11.9920621959791,32.012323917299,21.8205950217447));
#218993=CARTESIAN_POINT('Ctrl Pts',(-11.9872453643188,32.015191200017,21.8287693902566));
#218994=CARTESIAN_POINT('Ctrl Pts',(-11.9827566787026,32.017834927542,21.8372366701623));
#218995=CARTESIAN_POINT('Ctrl Pts',(-11.9752190925018,32.0222743839476,
21.8514552761493));
#218996=CARTESIAN_POINT('Ctrl Pts',(-11.9686053631498,32.0260828024571,
21.8665024946781));
#218997=CARTESIAN_POINT('Ctrl Pts',(-11.9630636515826,32.029233283472,21.8822370229249));
#218998=CARTESIAN_POINT('Ctrl Pts',(-11.9622926364734,32.0296716080644,
21.8844261586943));
#218999=CARTESIAN_POINT('Ctrl Pts',(-11.9615424131492,32.0300972158767,
21.8866285283445));
#219000=CARTESIAN_POINT('Ctrl Pts',(-11.9608134176315,32.0305100554306,
21.8888436760953));
#219001=CARTESIAN_POINT('Origin',(5.74151140049615,4.39848095749923,21.200295964511));
#219002=CARTESIAN_POINT('',(-26.9587106749002,6.20346745770846,21.7002956789283));
#219003=CARTESIAN_POINT('Origin',(5.74151140059364,4.39848095734689,21.7002959645092));
#219004=CARTESIAN_POINT('Ctrl Pts',(-26.958710674911,6.20346745770817,21.7002953252211));
#219005=CARTESIAN_POINT('Ctrl Pts',(-26.9391473413032,6.20419793701348,
21.7002945758674));
#219006=CARTESIAN_POINT('Ctrl Pts',(-26.9198649653114,6.20487337637431,
21.6991506044669));
#219007=CARTESIAN_POINT('Ctrl Pts',(-26.9010884155143,6.20550084557359,
21.6969876495355));
#219008=CARTESIAN_POINT('Ctrl Pts',(-26.8983823277798,6.20559127681481,
21.6966759231601));
#219009=CARTESIAN_POINT('Ctrl Pts',(-26.8956866964042,6.20568071314223,
21.6963431047244));
#219010=CARTESIAN_POINT('Ctrl Pts',(-26.8930021411099,6.20576917730147,
21.6959896386086));
#219011=CARTESIAN_POINT('Ctrl Pts',(-26.8741869305191,6.20638919499654,
21.6935123048692));
#219012=CARTESIAN_POINT('Ctrl Pts',(-26.8559190444927,6.20696135423723,
21.690018018576));
#219013=CARTESIAN_POINT('Ctrl Pts',(-26.8383872117312,6.2074941290123,21.6857013171625));
#219014=CARTESIAN_POINT('Ctrl Pts',(-26.8250160683233,6.20790046462013,
21.6824090638977));
#219015=CARTESIAN_POINT('Ctrl Pts',(-26.8120723535961,6.20828391350454,
21.6786392350736));
#219016=CARTESIAN_POINT('Ctrl Pts',(-26.7996228222746,6.20864878603697,
21.6744894965756));
#219017=CARTESIAN_POINT('Ctrl Pts',(-26.7827329802558,6.20914379579039,
21.66885969206));
#219018=CARTESIAN_POINT('Ctrl Pts',(-26.7667546343712,6.20960454632919,
21.6625308704065));
#219019=CARTESIAN_POINT('Ctrl Pts',(-26.7518029682296,6.21004341125533,
21.6557829948237));
#219020=CARTESIAN_POINT('Ctrl Pts',(-26.7433824040339,6.21029057369521,
21.6519826879555));
#219021=CARTESIAN_POINT('Ctrl Pts',(-26.7352865301595,6.21053082687627,
21.6480497124868));
#219022=CARTESIAN_POINT('Ctrl Pts',(-26.727528759966,6.21076662550751,21.6440351498156));
#219023=CARTESIAN_POINT('Ctrl Pts',(-26.718662375161,6.21103612065224,21.6394468910017));
#219024=CARTESIAN_POINT('Ctrl Pts',(-26.7102274960978,6.21129666095602,
21.6347471057639));
#219025=CARTESIAN_POINT('Ctrl Pts',(-26.7022212152007,6.21154764556594,
21.6299993975187));
#219026=CARTESIAN_POINT('Ctrl Pts',(-26.6884777905918,6.21197848081999,
21.6218495747516));
#219027=CARTESIAN_POINT('Ctrl Pts',(-26.6759986524636,6.21238110403015,
21.6135612845377));
#219028=CARTESIAN_POINT('Ctrl Pts',(-26.6647306347313,6.21275380427411,
21.60543866494));
#219029=CARTESIAN_POINT('Ctrl Pts',(-26.6603234651499,6.21289957553726,
21.6022617297539));
#219030=CARTESIAN_POINT('Ctrl Pts',(-26.6561012334746,6.21304078208095,
21.5991096615905));
#219031=CARTESIAN_POINT('Ctrl Pts',(-26.6520596636491,6.21317736400366,
21.5959988363374));
#219032=CARTESIAN_POINT('Ctrl Pts',(-26.6418624008372,6.21352197310889,
21.5881499300864));
#219033=CARTESIAN_POINT('Ctrl Pts',(-26.6328093991663,6.21383583653474,
21.58056222756));
#219034=CARTESIAN_POINT('Ctrl Pts',(-26.6247985779489,6.21411371378468,
21.5734442122903));
#219035=CARTESIAN_POINT('Ctrl Pts',(-26.6207931673402,6.21425265240965,
21.5698852046555));
#219036=CARTESIAN_POINT('Ctrl Pts',(-26.6170480069044,6.21438257565634,
21.5664427172364));
#219037=CARTESIAN_POINT('Ctrl Pts',(-26.6135494023187,6.2145027630451,21.563137650241));
#219038=CARTESIAN_POINT('Ctrl Pts',(-26.6118001000259,6.21456285673947,
21.5614851167433));
#219039=CARTESIAN_POINT('Ctrl Pts',(-26.6101124612363,6.21462051779537,
21.5598669132211));
#219040=CARTESIAN_POINT('Ctrl Pts',(-26.6084847389132,6.21467565330947,
21.558285314358));
#219041=CARTESIAN_POINT('Ctrl Pts',(-26.6077508791344,6.21470051119562,
21.5575722493742));
#219042=CARTESIAN_POINT('Ctrl Pts',(-26.607343618978,6.21471444407716,21.5571736946901));
#219043=CARTESIAN_POINT('Ctrl Pts',(-26.6068361093792,6.21473157291006,
21.5566759818033));
#219044=CARTESIAN_POINT('Ctrl Pts',(-26.6062179479344,6.21475243632647,
21.5560697530383));
#219045=CARTESIAN_POINT('Ctrl Pts',(-26.6054491552954,6.2147781034179,21.5553183034318));
#219046=CARTESIAN_POINT('Ctrl Pts',(-26.6037796839591,6.21483339628838,
21.5536525178845));
#219047=CARTESIAN_POINT('Ctrl Pts',(-26.5878798140613,6.21535999978722,
21.537787751055));
#219048=CARTESIAN_POINT('Ctrl Pts',(-26.5730477054766,6.21583930710216,
21.5208384873143));
#219049=CARTESIAN_POINT('Ctrl Pts',(-26.5594621665245,6.21627637966855,
21.5030447161204));
#219050=CARTESIAN_POINT('Ctrl Pts',(-26.5462624065997,6.21670104099162,
21.485756222175));
#219051=CARTESIAN_POINT('Ctrl Pts',(-26.5342398154664,6.21708581591714,
21.467671448951));
#219052=CARTESIAN_POINT('Ctrl Pts',(-26.5235163655601,6.21743675419359,
21.4490319115485));
#219053=CARTESIAN_POINT('Ctrl Pts',(-26.5125049968413,6.21779711497238,
21.4298919126787));
#219054=CARTESIAN_POINT('Ctrl Pts',(-26.5028636885961,6.2181217890678,21.4101681262372));
#219055=CARTESIAN_POINT('Ctrl Pts',(-26.4946240664598,6.21842086456631,
21.3901622769553));
#219056=CARTESIAN_POINT('Ctrl Pts',(-26.4938811515535,6.21844783032302,
21.3883584753488));
#219057=CARTESIAN_POINT('Ctrl Pts',(-26.4931495965415,6.21847458918386,
21.3865523789938));
#219058=CARTESIAN_POINT('Ctrl Pts',(-26.4924294035832,6.21850114926757,
21.3847442072378));
#219059=CARTESIAN_POINT('Ctrl Pts',(-26.484018011947,6.21881135400284,21.3636259213541));
#219060=CARTESIAN_POINT('Ctrl Pts',(-26.477160829238,6.2190929153819,21.3422280328462));
#219061=CARTESIAN_POINT('Ctrl Pts',(-26.4718211507072,6.21933724341525,
21.3208485627916));
#219062=CARTESIAN_POINT('Ctrl Pts',(-26.4704671123195,6.21939920024176,
21.3154271459413));
#219063=CARTESIAN_POINT('Ctrl Pts',(-26.4692104294181,6.21945877100923,
21.3100067829168));
#219064=CARTESIAN_POINT('Ctrl Pts',(-26.468050044257,6.2195158323797,21.3045920475389));
#219065=CARTESIAN_POINT('Ctrl Pts',(-26.463430228342,6.21974300955866,21.2830344806945));
#219066=CARTESIAN_POINT('Ctrl Pts',(-26.4603392582284,6.2199303254487,21.2615691703256));
#219067=CARTESIAN_POINT('Ctrl Pts',(-26.4586290726266,6.22007311856088,
21.2404708641807));
#219068=CARTESIAN_POINT('Ctrl Pts',(-26.4575302132685,6.22016486857177,
21.2269143992431));
#219069=CARTESIAN_POINT('Ctrl Pts',(-26.4570007400064,6.22023826079461,
21.2135087027496));
#219070=CARTESIAN_POINT('Ctrl Pts',(-26.4569946158251,6.22029229454415,
21.2003174537967));
#219071=CARTESIAN_POINT('Ctrl Pts',(-26.4002821428555,6.39323798673871,
21.0914866235632));
#219072=CARTESIAN_POINT('Ctrl Pts',(-26.398176943221,6.39329143174265,21.1019903278105));
#219073=CARTESIAN_POINT('Ctrl Pts',(-26.3853379355623,6.39361608547077,
21.1772781328096));
#219074=CARTESIAN_POINT('Ctrl Pts',(-26.3905978383788,6.39346524588035,
21.3143623916325));
#219075=CARTESIAN_POINT('Ctrl Pts',(-26.4555222811328,6.39197970320012,
21.4801290036965));
#219076=CARTESIAN_POINT('Ctrl Pts',(-26.5530004855152,6.38972161033664,
21.6031585186005));
#219077=CARTESIAN_POINT('Ctrl Pts',(-26.6635361622267,6.38714970290479,
21.6856400215129));
#219078=CARTESIAN_POINT('Ctrl Pts',(-26.7752602177382,6.38453469468757,
21.7344869721363));
#219079=CARTESIAN_POINT('Ctrl Pts',(-26.8813237969436,6.38203890455699,
21.756987268583));
#219080=CARTESIAN_POINT('Ctrl Pts',(-26.9779960787271,6.3797529680059,21.7596809232352));
#219081=CARTESIAN_POINT('Ctrl Pts',(-27.0637462246579,6.37771662048294,
21.7481177584783));
#219082=CARTESIAN_POINT('Ctrl Pts',(-27.138720662452,6.3759295983985,21.726623047379));
#219083=CARTESIAN_POINT('Ctrl Pts',(-27.2043126376809,6.37436125435983,
21.6980400558695));
#219084=CARTESIAN_POINT('Ctrl Pts',(-27.262831616347,6.37295818205473,21.6634884800362));
#219085=CARTESIAN_POINT('Ctrl Pts',(-27.3158910140482,6.37168286530823,
21.6229711488179));
#219086=CARTESIAN_POINT('Ctrl Pts',(-27.3640483893237,6.37052280134228,
21.5761332889213));
#219087=CARTESIAN_POINT('Ctrl Pts',(-27.4067045743019,6.36949309945223,
21.5232326896492));
#219088=CARTESIAN_POINT('Ctrl Pts',(-27.4395042032957,6.36870029353332,
21.4704727375779));
#219089=CARTESIAN_POINT('Ctrl Pts',(-27.45666377461,6.36828435686368,21.4349546756186));
#219090=CARTESIAN_POINT('Ctrl Pts',(-27.4631784827273,6.36812675045931,
21.4197848709311));
#219091=CARTESIAN_POINT('Ctrl Pts',(-26.7495528306726,5.95800755751966,
21.15983386569));
#219092=CARTESIAN_POINT('Ctrl Pts',(-26.7488348528317,5.95812321583011,
21.1637536610939));
#219093=CARTESIAN_POINT('Ctrl Pts',(-26.744463860214,5.95883057697222,21.1918062605247));
#219094=CARTESIAN_POINT('Ctrl Pts',(-26.746234546866,5.95856840743778,21.2424887866541));
#219095=CARTESIAN_POINT('Ctrl Pts',(-26.7684318079269,5.95474802771648,
21.3050373183595));
#219096=CARTESIAN_POINT('Ctrl Pts',(-26.8028047577184,5.9490752060438,21.3536166285405));
#219097=CARTESIAN_POINT('Ctrl Pts',(-26.8432313583258,5.94268784338283,
21.3883914944704));
#219098=CARTESIAN_POINT('Ctrl Pts',(-26.8856314494082,5.93628556299194,
21.4110527480234));
#219099=CARTESIAN_POINT('Ctrl Pts',(-26.9273058704596,5.93025590312266,
21.4236054009119));
#219100=CARTESIAN_POINT('Ctrl Pts',(-26.9664955995025,5.92480090275657,
21.4280466562188));
#219101=CARTESIAN_POINT('Ctrl Pts',(-27.0022189832444,5.91999442210692,
21.4262570425431));
#219102=CARTESIAN_POINT('Ctrl Pts',(-27.0341929086892,5.91581653773218,
21.4198441625754));
#219103=CARTESIAN_POINT('Ctrl Pts',(-27.0627314677659,5.91218016102204,
21.4099544396));
#219104=CARTESIAN_POINT('Ctrl Pts',(-27.0886379291107,5.90895050125226,
21.3970945975905));
#219105=CARTESIAN_POINT('Ctrl Pts',(-27.1124944536471,5.90603412010765,
21.381287234518));
#219106=CARTESIAN_POINT('Ctrl Pts',(-27.1344535745762,5.90339706235241,
21.3623704067945));
#219107=CARTESIAN_POINT('Ctrl Pts',(-27.1541493721664,5.90106928902188,
21.3404274622854));
#219108=CARTESIAN_POINT('Ctrl Pts',(-27.1694588320766,5.8992841445091,21.3180824196191));
#219109=CARTESIAN_POINT('Ctrl Pts',(-27.1775274739204,5.89835317075298,
21.3028308097432));
#219110=CARTESIAN_POINT('Ctrl Pts',(-27.1805980387747,5.89799938284571,
21.2962865374016));
#219111=CARTESIAN_POINT('Ctrl Pts',(-26.334273004375,5.58783628259647,21.0785431260394));
#219112=CARTESIAN_POINT('Ctrl Pts',(-26.3320880026164,5.58785306781601,
21.0903294842166));
#219113=CARTESIAN_POINT('Ctrl Pts',(-26.3187808542973,5.58795997359127,
21.174706995473));
#219114=CARTESIAN_POINT('Ctrl Pts',(-26.3241845357366,5.58797871510706,
21.3273948292709));
#219115=CARTESIAN_POINT('Ctrl Pts',(-26.3917015564639,5.58688892183497,
21.5150488579202));
#219116=CARTESIAN_POINT('Ctrl Pts',(-26.4955790580112,5.585370924274,21.6594839539712));
#219117=CARTESIAN_POINT('Ctrl Pts',(-26.6168453080275,5.58371835599957,
21.7615959161773));
#219118=CARTESIAN_POINT('Ctrl Pts',(-26.743104025829,5.58213333963693,21.8270146899931));
#219119=CARTESIAN_POINT('Ctrl Pts',(-26.8663756878921,5.58070407829021,
21.8622078376472));
#219120=CARTESIAN_POINT('Ctrl Pts',(-26.9816215442994,5.57946497117953,
21.8734529060658));
#219121=CARTESIAN_POINT('Ctrl Pts',(-27.0861511244589,5.57841588275949,
21.8665214035905));
#219122=CARTESIAN_POINT('Ctrl Pts',(-27.1793180718414,5.57753672036981,
21.8462511968966));
#219123=CARTESIAN_POINT('Ctrl Pts',(-27.2621823596123,5.57679643944851,
21.8160370410435));
#219124=CARTESIAN_POINT('Ctrl Pts',(-27.3371784682386,5.57615849300532,
21.7773480387425));
#219125=CARTESIAN_POINT('Ctrl Pts',(-27.4060574618776,5.5755985016242,21.7302389144436));
#219126=CARTESIAN_POINT('Ctrl Pts',(-27.4693078627752,5.57510542559598,
21.6742408625596));
#219127=CARTESIAN_POINT('Ctrl Pts',(-27.5259205084591,5.57468114756574,
21.609612391215));
#219128=CARTESIAN_POINT('Ctrl Pts',(-27.569846590734,5.57436182608697,21.5440539119331));
#219129=CARTESIAN_POINT('Ctrl Pts',(-27.5929692200803,5.57420005805824,
21.4994199636633));
#219130=CARTESIAN_POINT('Ctrl Pts',(-27.6017652518421,5.5741377109976,21.4802842627656));
#219131=CARTESIAN_POINT('Ctrl Pts',(-25.957364548392,5.99843101427197,21.0047858099814));
#219132=CARTESIAN_POINT('Ctrl Pts',(-25.9536946909724,5.99837900678466,
21.0236796135368));
#219133=CARTESIAN_POINT('Ctrl Pts',(-25.9313248073018,5.99806324381319,
21.1590408746694));
#219134=CARTESIAN_POINT('Ctrl Pts',(-25.9404594885524,5.99821201086669,
21.4049191143579));
#219135=CARTESIAN_POINT('Ctrl Pts',(-26.0537198187272,5.99963877977402,
21.7041172643749));
#219136=CARTESIAN_POINT('Ctrl Pts',(-26.2253282527498,6.0018120232354,21.9293819745617));
#219137=CARTESIAN_POINT('Ctrl Pts',(-26.4220836319451,6.00429002236197,
22.0836820024511));
#219138=CARTESIAN_POINT('Ctrl Pts',(-26.6232472865962,6.00681287689525,
22.1781320786676));
#219139=CARTESIAN_POINT('Ctrl Pts',(-26.8163385792253,6.00922365168302,
22.2247796436674));
#219140=CARTESIAN_POINT('Ctrl Pts',(-26.994128687795,6.01143418499092,22.2347299199039));
#219141=CARTESIAN_POINT('Ctrl Pts',(-27.1532642310584,6.013405292925,22.2176826624028));
#219142=CARTESIAN_POINT('Ctrl Pts',(-27.2935042183529,6.01513652982192,
22.1814083896103));
#219143=CARTESIAN_POINT('Ctrl Pts',(-27.4170374166433,6.01665702316438,
22.1311483303307));
#219144=CARTESIAN_POINT('Ctrl Pts',(-27.5279130644715,6.0180181488505,22.0690486077413));
#219145=CARTESIAN_POINT('Ctrl Pts',(-27.6289912737516,6.01925604377101,
21.9951463157676));
#219146=CARTESIAN_POINT('Ctrl Pts',(-27.7211879527174,6.02038264727057,
21.9087593964687));
#219147=CARTESIAN_POINT('Ctrl Pts',(-27.8032178818517,6.02138312291842,
21.8103324563286));
#219148=CARTESIAN_POINT('Ctrl Pts',(-27.8665386310566,6.02215369467899,
21.7114831200013));
#219149=CARTESIAN_POINT('Ctrl Pts',(-27.899754065091,6.0225581557971,21.6446272616918));
#219150=CARTESIAN_POINT('Ctrl Pts',(-27.9123752823744,6.02271138571481,
21.6160280418496));
#219151=CARTESIAN_POINT('',(-27.0290247869579,6.14450956213105,21.7003301162175));
#219152=CARTESIAN_POINT('Ctrl Pts',(-26.9587106748948,6.20346745770846,
21.7002957452449));
#219153=CARTESIAN_POINT('Ctrl Pts',(-26.9712416684072,6.1945597175108,21.7002958053813));
#219154=CARTESIAN_POINT('Ctrl Pts',(-26.9841931234152,6.18452442779514,
21.7002308642383));
#219155=CARTESIAN_POINT('Ctrl Pts',(-26.999859558315,6.17154800624419,21.7003125637333));
#219156=CARTESIAN_POINT('Ctrl Pts',(-27.0039380980334,6.16788971399615,
21.7003399160983));
#219157=CARTESIAN_POINT('Ctrl Pts',(-27.018517652947,6.1530703732511,21.7009752218691));
#219158=CARTESIAN_POINT('Ctrl Pts',(-27.0244897269767,6.14774031673718,
21.7012421623322));
#219159=CARTESIAN_POINT('Ctrl Pts',(-27.0290249977869,6.14450450535401,
21.700777694426));
#219160=CARTESIAN_POINT('',(-27.0392251687951,5.92310171109347,21.889018106403));
#219161=CARTESIAN_POINT('Ctrl Pts',(-27.0290247869579,6.14450956213096,
21.7003301162176));
#219162=CARTESIAN_POINT('Ctrl Pts',(-27.0293851775727,6.13794700119875,
21.7002142647943));
#219163=CARTESIAN_POINT('Ctrl Pts',(-27.0297287591164,6.13078151281061,
21.700379426207));
#219164=CARTESIAN_POINT('Ctrl Pts',(-27.0300703431461,6.12302548580496,
21.7010036456708));
#219165=CARTESIAN_POINT('Ctrl Pts',(-27.0303883030616,6.1158058693245,21.7015846938189));
#219166=CARTESIAN_POINT('Ctrl Pts',(-27.03070455815,6.10807401476615,21.7025640558781));
#219167=CARTESIAN_POINT('Ctrl Pts',(-27.0310294317237,6.09987485957603,
21.7041127347554));
#219168=CARTESIAN_POINT('Ctrl Pts',(-27.0313414865574,6.09199922358399,
21.7056003064409));
#219169=CARTESIAN_POINT('Ctrl Pts',(-27.0316615219513,6.08369181665887,
21.7076137355054));
#219170=CARTESIAN_POINT('Ctrl Pts',(-27.0319967350432,6.07503449417158,
21.7103229164931));
#219171=CARTESIAN_POINT('Ctrl Pts',(-27.0323114580579,6.06690635509253,
21.7128664973624));
#219172=CARTESIAN_POINT('Ctrl Pts',(-27.0326395720161,6.05846951162073,
21.7160240860638));
#219173=CARTESIAN_POINT('Ctrl Pts',(-27.0329850054169,6.04983537705645,
21.7199435247793));
#219174=CARTESIAN_POINT('Ctrl Pts',(-27.0333069824056,6.04178753732659,
21.7235968167658));
#219175=CARTESIAN_POINT('Ctrl Pts',(-27.0336440064875,6.03356829234704,
21.7279126711317));
#219176=CARTESIAN_POINT('Ctrl Pts',(-27.0339973664915,6.02530861941743,
21.7330077353435));
#219177=CARTESIAN_POINT('Ctrl Pts',(-27.0343238451532,6.01767728895205,
21.7377152000426));
#219178=CARTESIAN_POINT('Ctrl Pts',(-27.0346741473856,6.01000088089888,
21.7430995735368));
#219179=CARTESIAN_POINT('Ctrl Pts',(-27.0350326591425,6.00247960573735,
21.749184552788));
#219180=CARTESIAN_POINT('Ctrl Pts',(-27.0353839979536,5.99510881294661,
21.7551477864462));
#219181=CARTESIAN_POINT('Ctrl Pts',(-27.035743176397,5.98788796950584,21.761784012974));
#219182=CARTESIAN_POINT('Ctrl Pts',(-27.036095537457,5.98100467934785,21.7690658701353));
#219183=CARTESIAN_POINT('Ctrl Pts',(-27.0364431613229,5.97421392915833,
21.7762498289344));
#219184=CARTESIAN_POINT('Ctrl Pts',(-27.036784105432,5.96775267422003,21.7840619791473));
#219185=CARTESIAN_POINT('Ctrl Pts',(-27.0371049958949,5.96178598151541,
21.7924275962977));
#219186=CARTESIAN_POINT('Ctrl Pts',(-27.0374226635665,5.95587921394858,
21.8007091952516));
#219187=CARTESIAN_POINT('Ctrl Pts',(-27.0377206391002,5.95045797027271,
21.8095326870965));
#219188=CARTESIAN_POINT('Ctrl Pts',(-27.0379872634233,5.94565405659359,
21.818783051317));
#219189=CARTESIAN_POINT('Ctrl Pts',(-27.0382528204616,5.94086937275913,
21.8279963867565));
#219190=CARTESIAN_POINT('Ctrl Pts',(-27.0384872457299,5.93669775521163,
21.8376324302869));
#219191=CARTESIAN_POINT('Ctrl Pts',(-27.0386808616335,5.93322976639143,
21.8475445928665));
#219192=CARTESIAN_POINT('Ctrl Pts',(-27.0388743361826,5.92976430946967,
21.8574495188053));
#219193=CARTESIAN_POINT('Ctrl Pts',(-27.0390270419463,5.92700186311789,
21.8676292243117));
#219194=CARTESIAN_POINT('Ctrl Pts',(-27.0391315448942,5.92498493358074,
21.8779172109014));
#219195=CARTESIAN_POINT('Ctrl Pts',(-27.0391690183244,5.92426168826018,
21.8816063522531));
#219196=CARTESIAN_POINT('Ctrl Pts',(-27.0392003156145,5.92363383109318,
21.8853092975648));
#219197=CARTESIAN_POINT('Ctrl Pts',(-27.0392251687951,5.92310171109336,
21.889018106403));
#219198=CARTESIAN_POINT('Ctrl Pts',(-27.0392260597919,5.92308252395185,
21.8890154125499));
#219199=CARTESIAN_POINT('Ctrl Pts',(-27.0305135144811,5.92217561186203,
21.8923729005908));
#219200=CARTESIAN_POINT('Ctrl Pts',(-27.0191844966437,5.92122179474572,
21.8961391277777));
#219201=CARTESIAN_POINT('Ctrl Pts',(-26.9980476790476,5.91972660962682,
21.9018196797522));
#219202=CARTESIAN_POINT('Ctrl Pts',(-26.9903112328346,5.91921753706345,
21.9037154012027));
#219203=CARTESIAN_POINT('Ctrl Pts',(-26.9734210487325,5.91818448373616,
21.9073778510482));
#219204=CARTESIAN_POINT('Ctrl Pts',(-26.966297120923,5.91776900970615,21.9088110822912));
#219205=CARTESIAN_POINT('Ctrl Pts',(-26.9067577063667,5.91458650026595,
21.918595670049));
#219206=CARTESIAN_POINT('Ctrl Pts',(-26.8745849116534,5.9132191779814,21.9195805737357));
#219207=CARTESIAN_POINT('Ctrl Pts',(-26.859879405626,5.91253628005603,21.9202953510349));
#219208=CARTESIAN_POINT('Origin',(-26.8434673718765,6.1320112060838,21.9202959539577));
#219209=CARTESIAN_POINT('',(-27.8827326119821,6.18027399833636,21.7002959519296));
#219210=CARTESIAN_POINT('Ctrl Pts',(-27.0290249977869,6.14450450535458,
21.7002959441573));
#219211=CARTESIAN_POINT('Ctrl Pts',(-27.3135643259359,6.15638349074189,
21.700295944158));
#219212=CARTESIAN_POINT('Ctrl Pts',(-27.5981479597401,6.16832755174912,
21.7002959441587));
#219213=CARTESIAN_POINT('Ctrl Pts',(-27.8827315935442,6.18027161275194,
21.7002959441594));
#219214=CARTESIAN_POINT('Ctrl Pts',(-27.8827315935441,6.18027161275211,
21.7002959558976));
#219215=CARTESIAN_POINT('Ctrl Pts',(-27.883379451704,6.17214111950485,21.7002962744695));
#219216=CARTESIAN_POINT('Ctrl Pts',(-27.8820021346642,6.16376709595442,
21.7007556901846));
#219217=CARTESIAN_POINT('Ctrl Pts',(-27.8785564610228,6.15524616287672,
21.701702180109));
#219218=CARTESIAN_POINT('Ctrl Pts',(-27.87640716395,6.14993108709549,21.7022925691694));
#219219=CARTESIAN_POINT('Ctrl Pts',(-27.8734521919348,6.14455848052372,
21.7030723703482));
#219220=CARTESIAN_POINT('Ctrl Pts',(-27.8696712320967,6.1391489483362,21.7040502097533));
#219221=CARTESIAN_POINT('Ctrl Pts',(-27.8625840600448,6.12900911956919,
21.7058831083822));
#219222=CARTESIAN_POINT('Ctrl Pts',(-27.8525933660827,6.11873946862025,
21.7084090290045));
#219223=CARTESIAN_POINT('Ctrl Pts',(-27.8397760823745,6.10841184945411,
21.7116587098926));
#219224=CARTESIAN_POINT('Ctrl Pts',(-27.8348129221928,6.10441274719625,
21.7129170644047));
#219225=CARTESIAN_POINT('Ctrl Pts',(-27.8294258463099,6.10040495209598,
21.7142844447801));
#219226=CARTESIAN_POINT('Ctrl Pts',(-27.8236195285976,6.09639349578621,
21.7157647709123));
#219227=CARTESIAN_POINT('Ctrl Pts',(-27.8201491382725,6.0939958799724,21.7166495501721));
#219228=CARTESIAN_POINT('Ctrl Pts',(-27.8165289845288,6.09159698241234,
21.717574703371));
#219229=CARTESIAN_POINT('Ctrl Pts',(-27.8127605097412,6.08919689182761,
21.7185412297846));
#219230=CARTESIAN_POINT('Ctrl Pts',(-27.8003249601992,6.0812768586433,21.7217306599328));
#219231=CARTESIAN_POINT('Ctrl Pts',(-27.7862363641704,6.07337360660206,
21.7253567451581));
#219232=CARTESIAN_POINT('Ctrl Pts',(-27.7704822952962,6.06553621964675,
21.7294256297));
#219233=CARTESIAN_POINT('Ctrl Pts',(-27.7624316198853,6.06153114267575,
21.7315049191199));
#219234=CARTESIAN_POINT('Ctrl Pts',(-27.7539464998623,6.05754375878506,
21.7336996665761));
#219235=CARTESIAN_POINT('Ctrl Pts',(-27.7450294897871,6.05358372217998,
21.736009104163));
#219236=CARTESIAN_POINT('Ctrl Pts',(-27.7370395364919,6.05003539070397,
21.7380784411158));
#219237=CARTESIAN_POINT('Ctrl Pts',(-27.7287029301789,6.04650908752542,
21.7402398293893));
#219238=CARTESIAN_POINT('Ctrl Pts',(-27.7200163275407,6.0430096413193,21.74249360161));
#219239=CARTESIAN_POINT('Ctrl Pts',(-27.7013403866356,6.03548593461051,
21.7473391457842));
#219240=CARTESIAN_POINT('Ctrl Pts',(-27.6810533381413,6.02808846317363,
21.7526112814686));
#219241=CARTESIAN_POINT('Ctrl Pts',(-27.6591524195165,6.02087676003171,
21.7582981421945));
#219242=CARTESIAN_POINT('Ctrl Pts',(-27.65093627445,6.01817128451238,21.7604315720062));
#219243=CARTESIAN_POINT('Ctrl Pts',(-27.6424927426665,6.01549184645241,
21.7626233467));
#219244=CARTESIAN_POINT('Ctrl Pts',(-27.6338223122375,6.01284173749446,
21.7648723515719));
#219245=CARTESIAN_POINT('Ctrl Pts',(-27.6309368128642,6.01195978730756,
21.7656208152383));
#219246=CARTESIAN_POINT('Ctrl Pts',(-27.628026194087,6.01108108811316,21.7663756133042));
#219247=CARTESIAN_POINT('Ctrl Pts',(-27.6250903041176,6.01020573810093,
21.7671367410253));
#219248=CARTESIAN_POINT('Ctrl Pts',(-27.6192114363716,6.00845292481193,
21.7686608339773));
#219249=CARTESIAN_POINT('Ctrl Pts',(-27.613231613741,6.00671361545878,21.770210253276));
#219250=CARTESIAN_POINT('Ctrl Pts',(-27.6071507890991,6.00498882433837,
21.7717847289254));
#219251=CARTESIAN_POINT('Ctrl Pts',(-27.6041103767781,6.00412642877815,
21.7725719667502));
#219252=CARTESIAN_POINT('Ctrl Pts',(-27.6010447139782,6.00326766227653,
21.7733654680122));
#219253=CARTESIAN_POINT('Ctrl Pts',(-27.5979537948705,6.00241265038271,
21.7741651929849));
#219254=CARTESIAN_POINT('Ctrl Pts',(-27.5957897131589,6.0018140208042,21.7747251138782));
#219255=CARTESIAN_POINT('Ctrl Pts',(-27.5927823117777,6.00099053740886,
21.775502879996));
#219256=CARTESIAN_POINT('Ctrl Pts',(-27.59067557326,6.00041905151641,21.7760476722671));
#219257=CARTESIAN_POINT('Ctrl Pts',(-27.5897732949258,6.00017429435516,
21.7762809970289));
#219258=CARTESIAN_POINT('Ctrl Pts',(-27.5890368970681,5.99997543237243,
21.7764714094381));
#219259=CARTESIAN_POINT('Ctrl Pts',(-27.5886052628761,5.99985900236156,
21.7765829961835));
#219260=CARTESIAN_POINT('Ctrl Pts',(-27.5743620080464,5.99601699367681,
21.7802651846643));
#219261=CARTESIAN_POINT('Ctrl Pts',(-27.557880457232,5.99186081838637,21.7844362905144));
#219262=CARTESIAN_POINT('Ctrl Pts',(-27.5391105239753,5.98749098619082,
21.789143361173));
#219263=CARTESIAN_POINT('Ctrl Pts',(-27.5241318485201,5.98400379753889,
21.7928996709465));
#219264=CARTESIAN_POINT('Ctrl Pts',(-27.5076954867437,5.98038083198495,
21.7969974331139));
#219265=CARTESIAN_POINT('Ctrl Pts',(-27.489798823148,5.97668200680069,21.8014600163816));
#219266=CARTESIAN_POINT('Ctrl Pts',(-27.4693657288265,5.97245896022756,
21.8065550657654));
#219267=CARTESIAN_POINT('Ctrl Pts',(-27.4470290049893,5.96813653125431,
21.8121254912525));
#219268=CARTESIAN_POINT('Ctrl Pts',(-27.4227949089344,5.9638186741664,21.8182122929582));
#219269=CARTESIAN_POINT('Ctrl Pts',(-27.4088340810076,5.96133123416944,
21.8217187902109));
#219270=CARTESIAN_POINT('Ctrl Pts',(-27.394244261628,5.95884561936228,21.8253966753323));
#219271=CARTESIAN_POINT('Ctrl Pts',(-27.3790342226602,5.95638462457225,
21.8292532775647));
#219272=CARTESIAN_POINT('Ctrl Pts',(-27.3586368298316,5.95308431235161,
21.8344251663998));
#219273=CARTESIAN_POINT('Ctrl Pts',(-27.3371387930057,5.94982904873426,
21.839919071754));
#219274=CARTESIAN_POINT('Ctrl Pts',(-27.3145057400615,5.94668181943817,
21.8457326853211));
#219275=CARTESIAN_POINT('Ctrl Pts',(-27.287684938929,5.94295226464603,21.8526219800942));
#219276=CARTESIAN_POINT('Ctrl Pts',(-27.2592694947466,5.93937421933408,
21.8599605233161));
#219277=CARTESIAN_POINT('Ctrl Pts',(-27.22921792792,5.93606399179101,21.8677350834643));
#219278=CARTESIAN_POINT('Ctrl Pts',(-27.2011223813077,5.93296922296347,
21.8750036068759));
#219279=CARTESIAN_POINT('Ctrl Pts',(-27.1715964452766,5.93010876407797,
21.8826531371991));
#219280=CARTESIAN_POINT('Ctrl Pts',(-27.1406499839042,5.92758230773788,
21.8906592177824));
#219281=CARTESIAN_POINT('Ctrl Pts',(-27.1306252990442,5.9267638966014,21.8932526785934));
#219282=CARTESIAN_POINT('Ctrl Pts',(-27.12045193277,5.92598055926702,21.8958834478547));
#219283=CARTESIAN_POINT('Ctrl Pts',(-27.1101313883158,5.92523574597256,
21.898550389872));
#219284=CARTESIAN_POINT('Ctrl Pts',(-27.0830221837887,5.9232793282638,21.9055557060094));
#219285=CARTESIAN_POINT('Ctrl Pts',(-27.0548956852942,5.92158838821741,
21.9128109622423));
#219286=CARTESIAN_POINT('Ctrl Pts',(-27.0257819502887,5.92023497057118,
21.9202946921444));
#219287=CARTESIAN_POINT('Ctrl Pts',(-27.6326407067637,6.20818827478473,
21.6781557083605));
#219288=CARTESIAN_POINT('Ctrl Pts',(-27.6523245036623,6.20078184697846,
21.6777036552009));
#219289=CARTESIAN_POINT('Ctrl Pts',(-27.682829129354,6.18755775759396,21.6793312946525));
#219290=CARTESIAN_POINT('Ctrl Pts',(-27.6995267676351,6.17068864459384,
21.6808209321643));
#219291=CARTESIAN_POINT('Ctrl Pts',(-27.6876895330983,6.1529014995449,21.6798596721262));
#219292=CARTESIAN_POINT('Ctrl Pts',(-27.6461920812174,6.12897635355523,
21.677714959967));
#219293=CARTESIAN_POINT('Ctrl Pts',(-27.5728646095283,6.09595409468142,
21.6780617598916));
#219294=CARTESIAN_POINT('Ctrl Pts',(-27.4669449905247,6.05415590365496,
21.6852716030581));
#219295=CARTESIAN_POINT('Ctrl Pts',(-27.3285201692561,6.0060215444247,21.7030647061446));
#219296=CARTESIAN_POINT('Ctrl Pts',(-27.1575741399011,5.95500556891295,
21.7345918953406));
#219297=CARTESIAN_POINT('Ctrl Pts',(-26.9418845727573,5.9027900085222,21.785901515787));
#219298=CARTESIAN_POINT('Ctrl Pts',(-26.7816303379898,5.87613708793299,
21.8333824506244));
#219299=CARTESIAN_POINT('Ctrl Pts',(-26.6917096567234,5.86622785634162,
21.863067461736));
#219300=CARTESIAN_POINT('Ctrl Pts',(-28.3102570789627,6.37821607371706,
21.8974298342259));
#219301=CARTESIAN_POINT('Ctrl Pts',(-28.3420873935925,6.35735109997114,
21.879956273399));
#219302=CARTESIAN_POINT('Ctrl Pts',(-28.390075333357,6.30733291013854,21.8470769907218));
#219303=CARTESIAN_POINT('Ctrl Pts',(-28.4202049555507,6.20994422044078,
21.828353010328));
#219304=CARTESIAN_POINT('Ctrl Pts',(-28.4043988958775,6.11052982932634,
21.8448024542728));
#219305=CARTESIAN_POINT('Ctrl Pts',(-28.3427394017943,6.02486203767668,
21.8935820301525));
#219306=CARTESIAN_POINT('Ctrl Pts',(-28.2388731177024,5.96667169813344,
21.9649720747725));
#219307=CARTESIAN_POINT('Ctrl Pts',(-28.0995063698346,5.94170407944233,
22.0458289356877));
#219308=CARTESIAN_POINT('Ctrl Pts',(-27.9303846551147,5.9491177371244,22.1246551236145));
#219309=CARTESIAN_POINT('Ctrl Pts',(-27.7352009338551,5.98559135389692,
22.1921998831743));
#219310=CARTESIAN_POINT('Ctrl Pts',(-27.5038191895987,6.05062387309943,
22.2423257530276));
#219311=CARTESIAN_POINT('Ctrl Pts',(-27.343720576672,6.10569510299072,22.2513985843404));
#219312=CARTESIAN_POINT('Ctrl Pts',(-27.2572719604068,6.13561309839625,
22.2474315041012));
#219313=CARTESIAN_POINT('Ctrl Pts',(-28.7837100010285,6.74039368039587,
21.4663670126833));
#219314=CARTESIAN_POINT('Ctrl Pts',(-28.8259950666784,6.67184055436678,
21.4211149821395));
#219315=CARTESIAN_POINT('Ctrl Pts',(-28.8900956251555,6.51779546386877,
21.3400150395033));
#219316=CARTESIAN_POINT('Ctrl Pts',(-28.9355623166394,6.23941323722391,
21.2947500788253));
#219317=CARTESIAN_POINT('Ctrl Pts',(-28.9225999826127,5.9592565185136,21.335084093026));
#219318=CARTESIAN_POINT('Ctrl Pts',(-28.8521089457744,5.70909269817932,
21.4558449336553));
#219319=CARTESIAN_POINT('Ctrl Pts',(-28.7316838545546,5.51915148242713,
21.6382770543954));
#219320=CARTESIAN_POINT('Ctrl Pts',(-28.5731240218234,5.40440612883373,
21.8560405810421));
#219321=CARTESIAN_POINT('Ctrl Pts',(-28.3859994774816,5.36645797645235,
22.0859249184008));
#219322=CARTESIAN_POINT('Ctrl Pts',(-28.1764143649873,5.40233882785216,
22.309512574307));
#219323=CARTESIAN_POINT('Ctrl Pts',(-27.9354810616893,5.5152346399818,22.5210519276692));
#219324=CARTESIAN_POINT('Ctrl Pts',(-27.7751744312331,5.63563052668187,
22.6217526867199));
#219325=CARTESIAN_POINT('Ctrl Pts',(-27.6905245031625,5.70877296630769,
22.6601543769927));
#219326=CARTESIAN_POINT('Ctrl Pts',(-28.612315277793,6.95761042597283,20.7861955339398));
#219327=CARTESIAN_POINT('Ctrl Pts',(-28.65363184959,6.85152705416314,20.7282639569696));
#219328=CARTESIAN_POINT('Ctrl Pts',(-28.7174768918371,6.62304930764876,
20.6301128482189));
#219329=CARTESIAN_POINT('Ctrl Pts',(-28.7659101711597,6.23166627453557,
20.5766835835588));
#219330=CARTESIAN_POINT('Ctrl Pts',(-28.7599572067695,5.83988501918157,
20.6251445518001));
#219331=CARTESIAN_POINT('Ctrl Pts',(-28.7001854243879,5.47558278922793,
20.7719443043813));
#219332=CARTESIAN_POINT('Ctrl Pts',(-28.5925942778512,5.16994009489508,
21.0020606508721));
#219333=CARTESIAN_POINT('Ctrl Pts',(-28.4469601060982,4.94237277825462,
21.2925593478603));
#219334=CARTESIAN_POINT('Ctrl Pts',(-28.2712836217259,4.80037523938591,
21.6229237179576));
#219335=CARTESIAN_POINT('Ctrl Pts',(-28.0705380673123,4.74813270603292,
21.9773366706846));
#219336=CARTESIAN_POINT('Ctrl Pts',(-27.8350843040322,4.794956422609,22.3626449357837));
#219337=CARTESIAN_POINT('Ctrl Pts',(-27.6743996368786,4.90347403630437,
22.5997234368624));
#219338=CARTESIAN_POINT('Ctrl Pts',(-27.5882008211111,4.98300532670157,
22.7170783967642));
#219339=CARTESIAN_POINT('',(-27.7728448911255,5.15172008390394,22.4639101890047));
#219340=CARTESIAN_POINT('Origin',(-27.0602452729066,5.02044478328799,21.914644956186));
#219341=CARTESIAN_POINT('Origin',(-27.067529799348,5.02120911185528,21.9202944061007));
#219342=CARTESIAN_POINT('Ctrl Pts',(-27.8827346488578,6.1802787695044,21.700295955732));
#219343=CARTESIAN_POINT('Ctrl Pts',(-27.8841241642782,6.17968556669428,
21.7002959557146));
#219344=CARTESIAN_POINT('Ctrl Pts',(-27.8849604781306,6.17932729800785,
21.7002959441594));
#219345=CARTESIAN_POINT('Ctrl Pts',(-27.9027311180866,6.17159711048131,
21.7002959441595));
#219346=CARTESIAN_POINT('Ctrl Pts',(-27.928811842614,6.15951389039537,21.7002959441595));
#219347=CARTESIAN_POINT('Ctrl Pts',(-28.0407117079042,6.0912117962495,21.7002959441598));
#219348=CARTESIAN_POINT('Ctrl Pts',(-28.114922169637,6.02234098391321,21.7002959441989));
#219349=CARTESIAN_POINT('Ctrl Pts',(-28.2342356002194,5.85710403313996,
21.7002959441992));
#219350=CARTESIAN_POINT('Ctrl Pts',(-28.277650720321,5.76950856950447,21.7002959441606));
#219351=CARTESIAN_POINT('Ctrl Pts',(-28.3404078275837,5.57916628701648,
21.7002959441607));
#219352=CARTESIAN_POINT('Ctrl Pts',(-28.3577987130794,5.4761758302835,21.7002959441606));
#219353=CARTESIAN_POINT('Ctrl Pts',(-28.3607592757049,5.37236922233356,
21.7002959441606));
#219354=CARTESIAN_POINT('Ctrl Pts',(-28.4414723087088,3.92203146979085,
21.5879307254706));
#219355=CARTESIAN_POINT('Ctrl Pts',(-28.4188944181985,3.93638943445893,
21.6145581585162));
#219356=CARTESIAN_POINT('Ctrl Pts',(-28.3343641049725,3.98753918010527,
21.7140154855667));
#219357=CARTESIAN_POINT('Ctrl Pts',(-28.2187580642172,4.04440718271289,
21.84512392183));
#219358=CARTESIAN_POINT('Ctrl Pts',(-28.1226300043217,4.08131241229526,
21.95040673221));
#219359=CARTESIAN_POINT('Ctrl Pts',(-28.0945905197338,4.09123830929545,
21.9808226774678));
#219360=CARTESIAN_POINT('Ctrl Pts',(-28.4700228710597,3.46481677315055,
21.6691119109728));
#219361=CARTESIAN_POINT('Ctrl Pts',(-28.4544859019621,3.47949930415268,
21.6956233106785));
#219362=CARTESIAN_POINT('Ctrl Pts',(-28.3958331143073,3.53280424324765,
21.7947173887944));
#219363=CARTESIAN_POINT('Ctrl Pts',(-28.3129900793832,3.59528381387236,
21.925663789143));
#219364=CARTESIAN_POINT('Ctrl Pts',(-28.2421022082669,3.63880382926055,
22.0310670947652));
#219365=CARTESIAN_POINT('Ctrl Pts',(-28.221265871943,3.65081150745823,22.061538981133));
#219366=CARTESIAN_POINT('Ctrl Pts',(-28.2507792523478,3.07108331292113,
21.5530702267349));
#219367=CARTESIAN_POINT('Ctrl Pts',(-28.2410964791239,3.08247721720079,
21.5797751044191));
#219368=CARTESIAN_POINT('Ctrl Pts',(-28.2043970609125,3.12404276601413,
21.6793882930203));
#219369=CARTESIAN_POINT('Ctrl Pts',(-28.1513502032985,3.17374937328026,
21.8105662541122));
#219370=CARTESIAN_POINT('Ctrl Pts',(-28.1050646115897,3.20923801792276,
21.9157973632002));
#219371=CARTESIAN_POINT('Ctrl Pts',(-28.0913906864107,3.21911186925604,
21.9461893044441));
#219372=CARTESIAN_POINT('Ctrl Pts',(-27.8893298022047,2.93059985496512,
21.2957046227168));
#219373=CARTESIAN_POINT('Ctrl Pts',(-27.881544780688,2.93662256584227,21.322833335973));
#219374=CARTESIAN_POINT('Ctrl Pts',(-27.8522966600823,2.9582105986637,21.4235978682308));
#219375=CARTESIAN_POINT('Ctrl Pts',(-27.8117222904368,2.98291418363576,
21.5552894116936));
#219376=CARTESIAN_POINT('Ctrl Pts',(-27.7775468133206,2.99959510040566,
21.6601386032675));
#219377=CARTESIAN_POINT('Ctrl Pts',(-27.767543459446,3.00414763425522,21.6903532419123));
#219378=CARTESIAN_POINT('Ctrl Pts',(-28.3690414805786,3.8087416995382,21.7002959441608));
#219379=CARTESIAN_POINT('Ctrl Pts',(-28.3697423049551,3.77453223152546,
21.7002959441608));
#219380=CARTESIAN_POINT('Ctrl Pts',(-28.3680063512544,3.74036056228058,
21.7002959441608));
#219381=CARTESIAN_POINT('Ctrl Pts',(-28.3596538444781,3.67266002253672,
21.7002959441608));
#219382=CARTESIAN_POINT('Ctrl Pts',(-28.3530920782356,3.63931239973084,
21.7002959441607));
#219383=CARTESIAN_POINT('Ctrl Pts',(-28.3272948390785,3.54422510055414,
21.7002959441606));
#219384=CARTESIAN_POINT('Ctrl Pts',(-28.302228489696,3.48480978658685,21.7002959442202));
#219385=CARTESIAN_POINT('Ctrl Pts',(-28.2087011364844,3.32223253242901,
21.70029594422));
#219386=CARTESIAN_POINT('Ctrl Pts',(-28.1237188387344,3.23178281627577,
21.7002959441602));
#219387=CARTESIAN_POINT('Ctrl Pts',(-27.9930603989327,3.13253931219095,
21.7002959441599));
#219388=CARTESIAN_POINT('Ctrl Pts',(-27.9592775382509,3.10969767174167,
21.7002959441598));
#219389=CARTESIAN_POINT('Ctrl Pts',(-27.9244870613316,3.08856803086981,
21.7002959441598));
#219390=CARTESIAN_POINT('Ctrl Pts',(-28.3961086096226,2.21577942368569,
21.7200412523569));
#219391=CARTESIAN_POINT('Ctrl Pts',(-28.3946533291985,2.21582299790384,
21.7205017672583));
#219392=CARTESIAN_POINT('Ctrl Pts',(-28.3761444770303,2.21637782212412,
21.7262200175316));
#219393=CARTESIAN_POINT('Ctrl Pts',(-28.3415540925572,2.21742248062284,
21.7337005446436));
#219394=CARTESIAN_POINT('Ctrl Pts',(-28.2933413985429,2.21889606540984,
21.7367110184845));
#219395=CARTESIAN_POINT('Ctrl Pts',(-28.2494446542778,2.22025314599492,
21.7334887120921));
#219396=CARTESIAN_POINT('Ctrl Pts',(-28.2088764126885,2.22152044968411,
21.725328280877));
#219397=CARTESIAN_POINT('Ctrl Pts',(-28.1706633084521,2.22272598464755,
21.7127334234049));
#219398=CARTESIAN_POINT('Ctrl Pts',(-28.1342483085692,2.22388570814985,
21.6957118432298));
#219399=CARTESIAN_POINT('Ctrl Pts',(-28.0996674374843,2.22499709464174,
21.6741633981762));
#219400=CARTESIAN_POINT('Ctrl Pts',(-28.0673177694871,2.22604582856363,
21.6480327091361));
#219401=CARTESIAN_POINT('Ctrl Pts',(-28.0378449703434,2.22700906891049,
21.6174079640237));
#219402=CARTESIAN_POINT('Ctrl Pts',(-28.0120840687793,2.22785716998146,
21.5826885807255));
#219403=CARTESIAN_POINT('Ctrl Pts',(-27.9908548823089,2.22856046068472,
21.5446234771933));
#219404=CARTESIAN_POINT('Ctrl Pts',(-27.9747389939751,2.22909701840379,
21.5041262408073));
#219405=CARTESIAN_POINT('Ctrl Pts',(-27.96403305354,2.22945474470549,21.4620577860789));
#219406=CARTESIAN_POINT('Ctrl Pts',(-27.9588470518489,2.22962836701996,
21.4191599474484));
#219407=CARTESIAN_POINT('Ctrl Pts',(-27.9591946852535,2.22961681656386,
21.3760909880763));
#219408=CARTESIAN_POINT('Ctrl Pts',(-27.9647680096496,2.22942988758007,
21.335399866671));
#219409=CARTESIAN_POINT('Ctrl Pts',(-27.9715201256867,2.22920510799625,
21.3095503816868));
#219410=CARTESIAN_POINT('Ctrl Pts',(-27.9753053781359,2.22907852692757,
21.2977673426095));
#219411=CARTESIAN_POINT('Ctrl Pts',(-28.3366948047776,2.68363497962298,
21.539820715296));
#219412=CARTESIAN_POINT('Ctrl Pts',(-28.3360696276591,2.68369675994862,
21.5400544797572));
#219413=CARTESIAN_POINT('Ctrl Pts',(-28.3281127902487,2.68448230257505,
21.5429690879326));
#219414=CARTESIAN_POINT('Ctrl Pts',(-28.313110393354,2.68595652122656,21.5470628641296));
#219415=CARTESIAN_POINT('Ctrl Pts',(-28.2918528084372,2.68803188069725,
21.5495671242206));
#219416=CARTESIAN_POINT('Ctrl Pts',(-28.2722059102311,2.68993778032694,
21.5492124906189));
#219417=CARTESIAN_POINT('Ctrl Pts',(-28.2537972732783,2.6917134157668,21.5465458426623));
#219418=CARTESIAN_POINT('Ctrl Pts',(-28.2362320899615,2.69339865795899,
21.5417773332342));
#219419=CARTESIAN_POINT('Ctrl Pts',(-28.2192851397036,2.69501633521628,
21.5348888449045));
#219420=CARTESIAN_POINT('Ctrl Pts',(-28.2029996772183,2.69656333652463,
21.5258011084869));
#219421=CARTESIAN_POINT('Ctrl Pts',(-28.1875924435945,2.69802021484594,
21.5144508514092));
#219422=CARTESIAN_POINT('Ctrl Pts',(-28.1734074448115,2.69935583008518,
21.5008431982582));
#219423=CARTESIAN_POINT('Ctrl Pts',(-28.1608914720719,2.70052981616701,
21.4851374804554));
#219424=CARTESIAN_POINT('Ctrl Pts',(-28.1504938804175,2.70150194578775,
21.4676761637606));
#219425=CARTESIAN_POINT('Ctrl Pts',(-28.142550012402,2.7022427627125,21.4489042108226));
#219426=CARTESIAN_POINT('Ctrl Pts',(-28.1372485473876,2.702736237989,21.4292631200276));
#219427=CARTESIAN_POINT('Ctrl Pts',(-28.1346735083931,2.70297571619125,
21.4091513199489));
#219428=CARTESIAN_POINT('Ctrl Pts',(-28.134846257211,2.70295950858724,21.3889340300096));
#219429=CARTESIAN_POINT('Ctrl Pts',(-28.1376129828046,2.70270275634317,
21.3698636216445));
#219430=CARTESIAN_POINT('Ctrl Pts',(-28.140955356203,2.70239040383942,21.3577993115132));
#219431=CARTESIAN_POINT('Ctrl Pts',(-28.1428248335574,2.70221676259709,
21.3523163613907));
#219432=CARTESIAN_POINT('Ctrl Pts',(-28.4463541006539,3.04674889262827,
21.8730195047016));
#219433=CARTESIAN_POINT('Ctrl Pts',(-28.4442305420218,3.04677734458153,
21.8737828760937));
#219434=CARTESIAN_POINT('Ctrl Pts',(-28.4172082462902,3.04713809624886,
21.8832917356892));
#219435=CARTESIAN_POINT('Ctrl Pts',(-28.3663755344293,3.04781058700144,
21.8964376484867));
#219436=CARTESIAN_POINT('Ctrl Pts',(-28.2946528912019,3.04875348668759,
21.9038829331588));
#219437=CARTESIAN_POINT('Ctrl Pts',(-28.2286170281311,3.04961440022083,
21.9017634787635));
#219438=CARTESIAN_POINT('Ctrl Pts',(-28.1669570364931,3.05041258439402,
21.891947932255));
#219439=CARTESIAN_POINT('Ctrl Pts',(-28.1083111768355,3.05116654811229,
21.8751567286325));
#219440=CARTESIAN_POINT('Ctrl Pts',(-28.0519019623111,3.05188698976039,
21.8513472360863));
#219441=CARTESIAN_POINT('Ctrl Pts',(-27.9978517006572,3.05257290896236,
21.8202819359236));
#219442=CARTESIAN_POINT('Ctrl Pts',(-27.9468556958969,3.05321613136684,
21.7817805957323));
#219443=CARTESIAN_POINT('Ctrl Pts',(-27.9000233936596,3.05380346567276,
21.7358896981653));
#219444=CARTESIAN_POINT('Ctrl Pts',(-27.8587943745797,3.0543178595515,21.6831621332172));
#219445=CARTESIAN_POINT('Ctrl Pts',(-27.8246088646632,3.05474248115061,
21.6247445321409));
#219446=CARTESIAN_POINT('Ctrl Pts',(-27.7985301595006,3.05506526914996,
21.5621040448386));
#219447=CARTESIAN_POINT('Ctrl Pts',(-27.7811448777913,3.0552798761579,21.4966790438753));
#219448=CARTESIAN_POINT('Ctrl Pts',(-27.772705833785,3.05538399474244,21.429754214444));
#219449=CARTESIAN_POINT('Ctrl Pts',(-27.7732718702483,3.05537668138044,
21.3624988797224));
#219450=CARTESIAN_POINT('Ctrl Pts',(-27.7823396046859,3.0552660961213,21.2990338879537));
#219451=CARTESIAN_POINT('Ctrl Pts',(-27.793301291063,3.05512806078823,21.2588437553295));
#219452=CARTESIAN_POINT('Ctrl Pts',(-27.7994357310939,3.05505348930254,
21.2405649187012));
#219453=CARTESIAN_POINT('Ctrl Pts',(-28.5946664157772,2.8732622325515,22.3233573700098));
#219454=CARTESIAN_POINT('Ctrl Pts',(-28.59049804701,2.87324546075183,22.3247768329114));
#219455=CARTESIAN_POINT('Ctrl Pts',(-28.5374677661046,2.87303112370353,
22.3424351573718));
#219456=CARTESIAN_POINT('Ctrl Pts',(-28.4380001754742,2.87262411070486,
22.366306199803));
#219457=CARTESIAN_POINT('Ctrl Pts',(-28.2984114501021,2.87204717455808,
22.3782632839691));
#219458=CARTESIAN_POINT('Ctrl Pts',(-28.1705191719751,2.87151212050176,
22.3718454532743));
#219459=CARTESIAN_POINT('Ctrl Pts',(-28.0516366022093,2.87100957533951,
22.3507406597088));
#219460=CARTESIAN_POINT('Ctrl Pts',(-27.9390395717964,2.87052886254813,
22.3163765602112));
#219461=CARTESIAN_POINT('Ctrl Pts',(-27.8311710707019,2.87006397933084,
22.2687164698648));
#219462=CARTESIAN_POINT('Ctrl Pts',(-27.7282102633441,2.86961622140808,
22.207373707514));
#219463=CARTESIAN_POINT('Ctrl Pts',(-27.6314207478389,2.86919168672455,
22.1320811167068));
#219464=CARTESIAN_POINT('Ctrl Pts',(-27.5428341552448,2.8688000321641,22.0430017719854));
#219465=CARTESIAN_POINT('Ctrl Pts',(-27.4650831380406,2.86845382190762,
21.9412477004911));
#219466=CARTESIAN_POINT('Ctrl Pts',(-27.4007816626309,2.86816575218737,
21.8290239044318));
#219467=CARTESIAN_POINT('Ctrl Pts',(-27.3518294019414,2.86794539264932,
21.709094825577));
#219468=CARTESIAN_POINT('Ctrl Pts',(-27.3192435458375,2.86779817727847,
21.5841263972128));
#219469=CARTESIAN_POINT('Ctrl Pts',(-27.3034397122819,2.86772670757088,
21.4564651798211));
#219470=CARTESIAN_POINT('Ctrl Pts',(-27.3044994635948,2.86773126108514,
21.3282254113));
#219471=CARTESIAN_POINT('Ctrl Pts',(-27.3214818933698,2.8678089936875,21.207149941143));
#219472=CARTESIAN_POINT('Ctrl Pts',(-27.3420301411723,2.86789984540079,
21.130373614638));
#219473=CARTESIAN_POINT('Ctrl Pts',(-27.353537872827,2.86795264936288,21.0954213296701));
#219474=CARTESIAN_POINT('',(-28.2906717209485,2.40367203906615,21.7002959439679));
#219475=CARTESIAN_POINT('Ctrl Pts',(-27.5487865962428,2.90355739874688,
21.7002959441589));
#219476=CARTESIAN_POINT('Ctrl Pts',(-27.613190187064,2.9035672802583,21.700295944159));
#219477=CARTESIAN_POINT('Ctrl Pts',(-27.6768970461291,2.892915458511,21.7002959441592));
#219478=CARTESIAN_POINT('Ctrl Pts',(-27.8004913137033,2.85323826380008,
21.7002959441595));
#219479=CARTESIAN_POINT('Ctrl Pts',(-27.8590882852764,2.82443597086086,
21.700295944168));
#219480=CARTESIAN_POINT('Ctrl Pts',(-28.0702096012753,2.68795615961025,
21.7002959441686));
#219481=CARTESIAN_POINT('Ctrl Pts',(-28.1843351527895,2.54087045259254,
21.7002959441604));
#219482=CARTESIAN_POINT('Ctrl Pts',(-28.2893617806373,2.4053626685172,21.7002959441607));
#219483=CARTESIAN_POINT('Ctrl Pts',(-28.2900161017542,2.40451803441444,
21.7002959431257));
#219484=CARTESIAN_POINT('Ctrl Pts',(-28.2906716728053,2.40367200176151,
21.7002959431245));
#219485=CARTESIAN_POINT('Ctrl Pts',(-28.2906717222848,2.40367207527947,
21.7002959440256));
#219486=CARTESIAN_POINT('Ctrl Pts',(-28.2780915112683,2.40413633539337,
21.7002958976117));
#219487=CARTESIAN_POINT('Ctrl Pts',(-28.2533511619914,2.40505522244841,
21.698740982821));
#219488=CARTESIAN_POINT('Ctrl Pts',(-28.2172607971735,2.40640385174729,
21.6919422839629));
#219489=CARTESIAN_POINT('Ctrl Pts',(-28.1828123678,2.40769862297171,21.6810462470981));
#219490=CARTESIAN_POINT('Ctrl Pts',(-28.1498910649821,2.40894290876383,
21.666120405916));
#219491=CARTESIAN_POINT('Ctrl Pts',(-28.1185413902443,2.41013414928815,
21.6470594813265));
#219492=CARTESIAN_POINT('Ctrl Pts',(-28.0891367149147,2.41125717485403,
21.6237964908835));
#219493=CARTESIAN_POINT('Ctrl Pts',(-28.0622803657428,2.4122877413987,21.5963949849359));
#219494=CARTESIAN_POINT('Ctrl Pts',(-28.038753468221,2.41319440063549,21.5652041628064));
#219495=CARTESIAN_POINT('Ctrl Pts',(-28.0193277400027,2.41394574017747,
21.5308984901711));
#219496=CARTESIAN_POINT('Ctrl Pts',(-28.0045581052031,2.4145186481411,21.4943129931302));
#219497=CARTESIAN_POINT('Ctrl Pts',(-27.9947355577432,2.41490045209005,
21.4562445585757));
#219498=CARTESIAN_POINT('Ctrl Pts',(-27.9908645283149,2.41505110482521,
21.4246529288052));
#219499=CARTESIAN_POINT('Ctrl Pts',(-27.9903346211191,2.41507172616622,
21.4059658478626));
#219500=CARTESIAN_POINT('Ctrl Pts',(-27.9903344792583,2.41507282545911,
21.4002959441444));
#219501=CARTESIAN_POINT('Origin',(4.25109982392186,1.67182396997177,21.4002959476289));
#219502=CARTESIAN_POINT('',(-13.7903191376331,-25.4207871947486,21.7002959310254));
#219503=CARTESIAN_POINT('Origin',(4.25109980533186,1.67182395929643,21.7002959476317));
#219504=CARTESIAN_POINT('Ctrl Pts',(-13.7903191875905,-25.4207871730131,
21.7002959180713));
#219505=CARTESIAN_POINT('Ctrl Pts',(-13.7898104149023,-25.4196177812381,
21.7002959260174));
#219506=CARTESIAN_POINT('Ctrl Pts',(-13.7893019292269,-25.418450476173,
21.7002880495185));
#219507=CARTESIAN_POINT('Ctrl Pts',(-13.7887938200543,-25.4172854086229,
21.7002723567769));
#219508=CARTESIAN_POINT('Ctrl Pts',(-13.7833835809577,-25.4048800155502,
21.7001052637805));
#219509=CARTESIAN_POINT('Ctrl Pts',(-13.778017041262,-25.3927305440689,
21.6990484335733));
#219510=CARTESIAN_POINT('Ctrl Pts',(-13.7727956146395,-25.3810051850826,
21.6972234823931));
#219511=CARTESIAN_POINT('Ctrl Pts',(-13.7675682053174,-25.3692663912047,
21.6953964401877));
#219512=CARTESIAN_POINT('Ctrl Pts',(-13.7624865167688,-25.3579533195387,
21.6928003437584));
#219513=CARTESIAN_POINT('Ctrl Pts',(-13.7576362328187,-25.3471995928783,
21.689607828745));
#219514=CARTESIAN_POINT('Ctrl Pts',(-13.7573636574559,-25.3465952569311,
21.6894284163752));
#219515=CARTESIAN_POINT('Ctrl Pts',(-13.7570918083668,-25.3459926773317,
21.6892471283868));
#219516=CARTESIAN_POINT('Ctrl Pts',(-13.7568206991015,-25.345391874087,
21.6890639981734));
#219517=CARTESIAN_POINT('Ctrl Pts',(-13.7519158211643,-25.3345222102405,
21.6857508272203));
#219518=CARTESIAN_POINT('Ctrl Pts',(-13.7472547504078,-25.3242376962281,
21.6818331063721));
#219519=CARTESIAN_POINT('Ctrl Pts',(-13.7429058882551,-25.3146306951045,
21.6775306739862));
#219520=CARTESIAN_POINT('Ctrl Pts',(-13.7423462301234,-25.3133943633673,
21.6769769909339));
#219521=CARTESIAN_POINT('Ctrl Pts',(-13.7417917153737,-25.3121691908092,
21.6764169591871));
#219522=CARTESIAN_POINT('Ctrl Pts',(-13.7412424656379,-25.3109553198198,
21.6758510653961));
#219523=CARTESIAN_POINT('Ctrl Pts',(-13.738267205595,-25.3043798376364,
21.6727856452879));
#219524=CARTESIAN_POINT('Ctrl Pts',(-13.7354467946346,-25.298136789116,
21.6695481649525));
#219525=CARTESIAN_POINT('Ctrl Pts',(-13.7327973960476,-25.2922417481705,
21.6662194573244));
#219526=CARTESIAN_POINT('Ctrl Pts',(-13.7305966945357,-25.2873450800793,
21.6634544932507));
#219527=CARTESIAN_POINT('Ctrl Pts',(-13.7285078994532,-25.2826847505239,
21.6606235883587));
#219528=CARTESIAN_POINT('Ctrl Pts',(-13.726529390078,-25.2782593107919,
21.6577652664634));
#219529=CARTESIAN_POINT('Ctrl Pts',(-13.7226586498991,-25.2696014153102,
21.6521732679909));
#219530=CARTESIAN_POINT('Ctrl Pts',(-13.7192107104172,-25.2618441776432,
21.6464791181686));
#219531=CARTESIAN_POINT('Ctrl Pts',(-13.7161600303279,-25.2549458712702,
21.6409478004556));
#219532=CARTESIAN_POINT('Ctrl Pts',(-13.7154658412418,-25.2533761462067,
21.639689136723));
#219533=CARTESIAN_POINT('Ctrl Pts',(-13.7147921734498,-25.2518507816845,
21.6384387291302));
#219534=CARTESIAN_POINT('Ctrl Pts',(-13.7141386498186,-25.2503691059245,
21.6371993913855));
#219535=CARTESIAN_POINT('Ctrl Pts',(-13.7137944014598,-25.2495886223668,
21.6365465611521));
#219536=CARTESIAN_POINT('Ctrl Pts',(-13.7134556875061,-25.2488202163157,
21.6358967488224));
#219537=CARTESIAN_POINT('Ctrl Pts',(-13.7131224187922,-25.248063755139,
21.6352503156763));
#219538=CARTESIAN_POINT('Ctrl Pts',(-13.7110385753037,-25.2433337981056,
21.6312083355987));
#219539=CARTESIAN_POINT('Ctrl Pts',(-13.7091676302522,-25.2390708914773,
21.6272997865636));
#219540=CARTESIAN_POINT('Ctrl Pts',(-13.7074871093438,-25.2352409085542,
21.6236049680717));
#219541=CARTESIAN_POINT('Ctrl Pts',(-13.7065124661865,-25.2330196528531,
21.6214621029977));
#219542=CARTESIAN_POINT('Ctrl Pts',(-13.7056017819235,-25.2309438870253,
21.6193907091422));
#219543=CARTESIAN_POINT('Ctrl Pts',(-13.7047504026984,-25.2290065777312,
21.6174034375351));
#219544=CARTESIAN_POINT('Ctrl Pts',(-13.7043247130858,-25.2280379230842,
21.6164098017316));
#219545=CARTESIAN_POINT('Ctrl Pts',(-13.7039138585043,-25.2271038957542,
21.6154371801511));
#219546=CARTESIAN_POINT('Ctrl Pts',(-13.7035172481632,-25.226203604162,
21.6144869437725));
#219547=CARTESIAN_POINT('Ctrl Pts',(-13.7032507244315,-25.22559860462,21.6138483811347));
#219548=CARTESIAN_POINT('Ctrl Pts',(-13.7031623251326,-25.2253970477731,
21.6136342256097));
#219549=CARTESIAN_POINT('Ctrl Pts',(-13.7029052649723,-25.2248149595635,
21.6130108319648));
#219550=CARTESIAN_POINT('Ctrl Pts',(-13.7027797974034,-25.2245308502231,
21.6127065620032));
#219551=CARTESIAN_POINT('Ctrl Pts',(-13.7026142202992,-25.2241562451156,
21.6123046200432));
#219552=CARTESIAN_POINT('Ctrl Pts',(-13.702369600997,-25.223603108005,21.6117046991072));
#219553=CARTESIAN_POINT('Ctrl Pts',(-13.7020122271067,-25.2227950084015,
21.6108282511863));
#219554=CARTESIAN_POINT('Ctrl Pts',(-13.7016571755748,-25.2219920269348,
21.6099465538155));
#219555=CARTESIAN_POINT('Ctrl Pts',(-13.701304482725,-25.2211942461988,
21.6090597003686));
#219556=CARTESIAN_POINT('Ctrl Pts',(-13.6976662801951,-25.2129647402856,
21.5999113650484));
#219557=CARTESIAN_POINT('Ctrl Pts',(-13.6942796439571,-25.2052899545529,
21.5902135719426));
#219558=CARTESIAN_POINT('Ctrl Pts',(-13.6911768279944,-25.1982434002594,
21.5800839770492));
#219559=CARTESIAN_POINT('Ctrl Pts',(-13.6881230379933,-25.1913081848608,
21.5701144345523));
#219560=CARTESIAN_POINT('Ctrl Pts',(-13.6853442109164,-25.1849816053665,
21.5597269994604));
#219561=CARTESIAN_POINT('Ctrl Pts',(-13.682859902434,-25.1793082458057,
21.5490475295362));
#219562=CARTESIAN_POINT('Ctrl Pts',(-13.6803844114096,-25.1736550224758,
21.5384059638326));
#219563=CARTESIAN_POINT('Ctrl Pts',(-13.6782013664683,-25.1686504284034,
21.5274747963409));
#219564=CARTESIAN_POINT('Ctrl Pts',(-13.6763183967294,-25.1643116507999,
21.5163853078256));
#219565=CARTESIAN_POINT('Ctrl Pts',(-13.6744143322292,-25.1599242662134,
21.5051715846459));
#219566=CARTESIAN_POINT('Ctrl Pts',(-13.6728170982065,-25.1562176889537,
21.4937963469647));
#219567=CARTESIAN_POINT('Ctrl Pts',(-13.6715223561565,-25.1531814369715,
21.4823952095517));
#219568=CARTESIAN_POINT('Ctrl Pts',(-13.6701801895957,-25.1500339715127,
21.4705764651229));
#219569=CARTESIAN_POINT('Ctrl Pts',(-13.6691630655907,-25.1476068019526,
21.4587303252143));
#219570=CARTESIAN_POINT('Ctrl Pts',(-13.6684530312096,-25.1458578278047,
21.4469998170732));
#219571=CARTESIAN_POINT('Ctrl Pts',(-13.6676808080223,-25.1439556686605,
21.4342418850282));
#219572=CARTESIAN_POINT('Ctrl Pts',(-13.6672718175156,-25.142855688674,
21.4216214439917));
#219573=CARTESIAN_POINT('Ctrl Pts',(-13.6671872318551,-25.1424672036217,
21.4093026215054));
#219574=CARTESIAN_POINT('Ctrl Pts',(-13.6671664888104,-25.1423719349581,
21.4062816616319));
#219575=CARTESIAN_POINT('Ctrl Pts',(-13.6671652082896,-25.1423193474709,
21.4032787150488));
#219576=CARTESIAN_POINT('Ctrl Pts',(-13.6671826625942,-25.1423077421043,
21.4002959508339));
#219577=CARTESIAN_POINT('Ctrl Pts',(-13.8088105684547,-25.0266641314266,
21.2921770163024));
#219578=CARTESIAN_POINT('Ctrl Pts',(-13.8078873574627,-25.0247040994142,
21.2984709019959));
#219579=CARTESIAN_POINT('Ctrl Pts',(-13.8048142646002,-25.0181806066604,
21.3216536674553));
#219580=CARTESIAN_POINT('Ctrl Pts',(-13.8015331673141,-25.0112176009355,
21.3612318303414));
#219581=CARTESIAN_POINT('Ctrl Pts',(-13.8007001311731,-25.0094500789649,
21.4094791089452));
#219582=CARTESIAN_POINT('Ctrl Pts',(-13.8025544048499,-25.0133846675229,
21.4539051693978));
#219583=CARTESIAN_POINT('Ctrl Pts',(-13.8066413705491,-25.0220586103876,
21.4954328988426));
#219584=CARTESIAN_POINT('Ctrl Pts',(-13.8128309476745,-25.035199543741,
21.5348881865592));
#219585=CARTESIAN_POINT('Ctrl Pts',(-13.8211387791046,-25.0528462813764,
21.572490747977));
#219586=CARTESIAN_POINT('Ctrl Pts',(-13.8315896328604,-25.0750590854895,
21.6079440339669));
#219587=CARTESIAN_POINT('Ctrl Pts',(-13.8441640731759,-25.1018063804534,
21.6406421101659));
#219588=CARTESIAN_POINT('Ctrl Pts',(-13.8587324593634,-25.1328238955628,
21.6697417008832));
#219589=CARTESIAN_POINT('Ctrl Pts',(-13.8749944149154,-25.167484227519,
21.6943072699245));
#219590=CARTESIAN_POINT('Ctrl Pts',(-13.8925186989132,-25.2048792847489,
21.7135807133519));
#219591=CARTESIAN_POINT('Ctrl Pts',(-13.9108558310502,-25.2440585032602,
21.7271407887468));
#219592=CARTESIAN_POINT('Ctrl Pts',(-13.9296146248515,-25.2841917906281,
21.7348512709997));
#219593=CARTESIAN_POINT('Ctrl Pts',(-13.9484613437707,-25.3245679470746,
21.7367330266408));
#219594=CARTESIAN_POINT('Ctrl Pts',(-13.9671019029029,-25.364557652704,
21.7328924387289));
#219595=CARTESIAN_POINT('Ctrl Pts',(-13.982172187016,-25.3969312722805,
21.7250899038669));
#219596=CARTESIAN_POINT('Ctrl Pts',(-13.9909084855107,-25.4157186347661,
21.7184451557068));
#219597=CARTESIAN_POINT('Ctrl Pts',(-13.9937488004647,-25.4218282795841,
21.7160496046711));
#219598=CARTESIAN_POINT('Ctrl Pts',(-13.4965822045429,-25.458362621994,
21.3637450260098));
#219599=CARTESIAN_POINT('Ctrl Pts',(-13.4965179549053,-25.457706699523,
21.365919951776));
#219600=CARTESIAN_POINT('Ctrl Pts',(-13.4963092981835,-25.4555320538029,
21.373884143577));
#219601=CARTESIAN_POINT('Ctrl Pts',(-13.496103560468,-25.4532400360378,
21.3872427447244));
#219602=CARTESIAN_POINT('Ctrl Pts',(-13.4960532761092,-25.452661378913,
21.403360538385));
#219603=CARTESIAN_POINT('Ctrl Pts',(-13.4961664455347,-25.4539514543944,
21.4182407461356));
#219604=CARTESIAN_POINT('Ctrl Pts',(-13.4964292831408,-25.456817959282,
21.4323280314694));
#219605=CARTESIAN_POINT('Ctrl Pts',(-13.496861482452,-25.4612180549978,
21.4460083081732));
#219606=CARTESIAN_POINT('Ctrl Pts',(-13.4975064788449,-25.4672358591321,
21.4594607081836));
#219607=CARTESIAN_POINT('Ctrl Pts',(-13.4984243282752,-25.4749895471349,
21.4726809853757));
#219608=CARTESIAN_POINT('Ctrl Pts',(-13.4996876939319,-25.4845929409294,
21.4855367492399));
#219609=CARTESIAN_POINT('Ctrl Pts',(-13.501371972107,-25.4960995285313,
21.4977678188622));
#219610=CARTESIAN_POINT('Ctrl Pts',(-13.5035365764867,-25.50943447094,21.509006345159));
#219611=CARTESIAN_POINT('Ctrl Pts',(-13.5062108342206,-25.5243938439952,
21.5188636455576));
#219612=CARTESIAN_POINT('Ctrl Pts',(-13.5093946860412,-25.5407123625605,
21.5270116492643));
#219613=CARTESIAN_POINT('Ctrl Pts',(-13.5130667780933,-25.5581224529286,
21.5331973536189));
#219614=CARTESIAN_POINT('Ctrl Pts',(-13.5171868593728,-25.5763580970913,
21.5372151343422));
#219615=CARTESIAN_POINT('Ctrl Pts',(-13.5216954323032,-25.5951428295504,
21.5388913010213));
#219616=CARTESIAN_POINT('Ctrl Pts',(-13.5256908603421,-25.6109365707454,
21.5382180125907));
#219617=CARTESIAN_POINT('Ctrl Pts',(-13.5281561422945,-25.6203479978387,
21.536855046358));
#219618=CARTESIAN_POINT('Ctrl Pts',(-13.5289728862694,-25.6234346491939,
21.5363013090428));
#219619=CARTESIAN_POINT('Ctrl Pts',(-12.982689674524,-25.3505769547294,
21.2485545003653));
#219620=CARTESIAN_POINT('Ctrl Pts',(-12.9814658244788,-25.3482080655704,
21.2575055614482));
#219621=CARTESIAN_POINT('Ctrl Pts',(-12.977405572837,-25.3403446533258,
21.2903587068611));
#219622=CARTESIAN_POINT('Ctrl Pts',(-12.9731148699132,-25.3320234742935,
21.3458522866945));
#219623=CARTESIAN_POINT('Ctrl Pts',(-12.972030575904,-25.3299190094882,
21.413084681523));
#219624=CARTESIAN_POINT('Ctrl Pts',(-12.97444735234,-25.3346084977778,21.4750894383481));
#219625=CARTESIAN_POINT('Ctrl Pts',(-12.9798089975655,-25.345002255844,
21.5334928885376));
#219626=CARTESIAN_POINT('Ctrl Pts',(-12.988017874999,-25.360890561696,21.5897204480967));
#219627=CARTESIAN_POINT('Ctrl Pts',(-12.9992048991529,-25.3824962340923,
21.6443421541919));
#219628=CARTESIAN_POINT('Ctrl Pts',(-13.0135546460691,-25.4101344928691,
21.697181399398));
#219629=CARTESIAN_POINT('Ctrl Pts',(-13.0312338511096,-25.4440748194889,
21.7475685864694));
#219630=CARTESIAN_POINT('Ctrl Pts',(-13.0522901556361,-25.4843488521109,
21.7943823415096));
#219631=CARTESIAN_POINT('Ctrl Pts',(-13.0765341280273,-25.5305325405644,
21.836180948903));
#219632=CARTESIAN_POINT('Ctrl Pts',(-13.1035482337803,-25.5817756603003,
21.8715700278122));
#219633=CARTESIAN_POINT('Ctrl Pts',(-13.1328176134045,-25.6370600483305,
21.8994950376563));
#219634=CARTESIAN_POINT('Ctrl Pts',(-13.163838777856,-25.6954077570157,
21.9192483313178));
#219635=CARTESIAN_POINT('Ctrl Pts',(-13.1961248872801,-25.7558899373427,
21.9303284379376));
#219636=CARTESIAN_POINT('Ctrl Pts',(-13.2291845801322,-25.8175830880222,
21.9323614539134));
#219637=CARTESIAN_POINT('Ctrl Pts',(-13.2568226747184,-25.8689775093347,
21.9263132938732));
#219638=CARTESIAN_POINT('Ctrl Pts',(-13.2732323056486,-25.8994113430285,
21.9191921260636));
#219639=CARTESIAN_POINT('Ctrl Pts',(-13.2786069000516,-25.9093728504581,
21.9164691843559));
#219640=CARTESIAN_POINT('Ctrl Pts',(-12.9190574993392,-24.8400441232502,
21.0927362427532));
#219641=CARTESIAN_POINT('Ctrl Pts',(-12.9161265572449,-24.8351182607055,
21.1107623227337));
#219642=CARTESIAN_POINT('Ctrl Pts',(-12.9063848163641,-24.8187452444753,
21.1770378007794));
#219643=CARTESIAN_POINT('Ctrl Pts',(-12.8960310138581,-24.8013433533961,
21.2895684280669));
#219644=CARTESIAN_POINT('Ctrl Pts',(-12.8934076943198,-24.7969340514959,
21.426315482124));
#219645=CARTESIAN_POINT('Ctrl Pts',(-12.8992504312652,-24.8067543795091,
21.5523329447193));
#219646=CARTESIAN_POINT('Ctrl Pts',(-12.9121654678032,-24.8284609996884,
21.6705896420351));
#219647=CARTESIAN_POINT('Ctrl Pts',(-12.9318195785827,-24.8614926114359,
21.7837112578406));
#219648=CARTESIAN_POINT('Ctrl Pts',(-12.9583798674948,-24.9061281708873,
21.8925943192892));
#219649=CARTESIAN_POINT('Ctrl Pts',(-12.9920866965311,-24.9627691029187,
21.9966438512111));
#219650=CARTESIAN_POINT('Ctrl Pts',(-13.0330835065633,-25.0316533409006,
22.0943237999414));
#219651=CARTESIAN_POINT('Ctrl Pts',(-13.0811926019384,-25.1124787844992,
22.1832998213732));
#219652=CARTESIAN_POINT('Ctrl Pts',(-13.1356827555692,-25.2040134063137,
22.2607770876662));
#219653=CARTESIAN_POINT('Ctrl Pts',(-13.1953490308943,-25.304230111432,
22.3242562299829));
#219654=CARTESIAN_POINT('Ctrl Pts',(-13.2588506225265,-25.4108748013513,
22.3720581960966));
#219655=CARTESIAN_POINT('Ctrl Pts',(-13.3249615760536,-25.5218874438515,
22.4032595902385));
#219656=CARTESIAN_POINT('Ctrl Pts',(-13.3925749311467,-25.6354092156326,
22.4173690506809));
#219657=CARTESIAN_POINT('Ctrl Pts',(-13.4606488738728,-25.7496905180966,
22.4141463112593));
#219658=CARTESIAN_POINT('Ctrl Pts',(-13.5166540494887,-25.843703122288,
22.3970377281817));
#219659=CARTESIAN_POINT('Ctrl Pts',(-13.5495335816669,-25.8988886615958,
22.3804232350958));
#219660=CARTESIAN_POINT('Ctrl Pts',(-13.5602653547208,-25.9169014266402,
22.3742719256362));
#219661=CARTESIAN_POINT('Origin',(-13.3893797983009,-24.7265845370256,21.4002960279669));
#219662=CARTESIAN_POINT('Ctrl Pts',(-13.790318048589,-25.4207856542016,
21.7002959180772));
#219663=CARTESIAN_POINT('Ctrl Pts',(-13.7887706747154,-25.4205711237674,
21.7002959180771));
#219664=CARTESIAN_POINT('Ctrl Pts',(-13.7882439721052,-25.4205024877027,
21.7002959441274));
#219665=CARTESIAN_POINT('Ctrl Pts',(-13.6857167761512,-25.4061836998113,
21.7002959441271));
#219666=CARTESIAN_POINT('Ctrl Pts',(-13.4617015150501,-25.3856565616866,
21.7002959441334));
#219667=CARTESIAN_POINT('Ctrl Pts',(-13.2101035066134,-25.2569028351678,
21.7002959441328));
#219668=CARTESIAN_POINT('Ctrl Pts',(-13.1559662660531,-25.2207149234599,
21.7002959441258));
#219669=CARTESIAN_POINT('Ctrl Pts',(-13.0594702225169,-25.1335332136969,
21.7002959441255));
#219670=CARTESIAN_POINT('Ctrl Pts',(-13.0180760035402,-25.0834299915892,
21.7002959441255));
#219671=CARTESIAN_POINT('Ctrl Pts',(-12.98566547725,-25.0273131416024,21.7002959441254));
#219672=CARTESIAN_POINT('Origin',(-3.45824022189973,-46.5653901805092,20.7002959428567));
#219673=CARTESIAN_POINT('',(-2.45724902832412,-40.0654688523,20.7002959075601));
#219674=CARTESIAN_POINT('',(-3.45724902296716,-40.065353363225,21.700295944045));
#219675=CARTESIAN_POINT('Origin',(-3.45724902769768,-40.0653533632575,20.7002959427345));
#219676=CARTESIAN_POINT('',(-2.45698288026304,-38.3201397036333,20.7002959279833));
#219677=CARTESIAN_POINT('',(-2.45761155524114,-42.4428411839287,20.7002959075267));
#219678=CARTESIAN_POINT('',(-3.45698287052024,-38.3199871879324,21.700295943837));
#219679=CARTESIAN_POINT('Origin',(-3.45698287029578,-38.3199871866015,20.7002959437568));
#219680=CARTESIAN_POINT('',(-3.45698287057367,-38.3199871919899,21.7002959439976));
#219681=CARTESIAN_POINT('Origin',(-0.456982905308791,-38.3204446584546,
20.7002959436958));
#219682=CARTESIAN_POINT('',(-0.170322101141025,-36.3410948714292,20.7002959428509));
#219683=CARTESIAN_POINT('Origin',(-0.456982905310994,-38.3204446584514,
20.7002959438442));
#219684=CARTESIAN_POINT('',(-0.0269911182068228,-35.3514200606315,21.7002959435882));
#219685=CARTESIAN_POINT('Origin',(-0.0269911164085812,-35.3514200608504,
20.7002959441262));
#219686=CARTESIAN_POINT('Origin',(-0.45698290334947,-38.3204446606615,21.7002959436955));
#219687=CARTESIAN_POINT('Origin',(5.25380706073051,-38.0941089152026,8.02332920425002));
#219688=CARTESIAN_POINT('',(5.15688940643642,-37.1974962342355,11.7003119441897));
#219689=CARTESIAN_POINT('',(5.15688940137942,-37.1974962306754,12.9503121794104));
#219690=CARTESIAN_POINT('',(5.00131288722407,-35.758213555454,11.7003119440392));
#219691=CARTESIAN_POINT('',(5.1180500634382,-36.8381823508042,11.7003119441581));
#219692=CARTESIAN_POINT('',(5.00131288728362,-35.758213555832,10.2003039447985));
#219693=CARTESIAN_POINT('Origin',(5.70623295588639,4.23557607144303,20.7002959688445));
#219694=CARTESIAN_POINT('Origin',(5.70623295595915,4.23557607106531,20.7002959270406));
#219695=CARTESIAN_POINT('Origin',(5.70623295753037,4.2355760710592,21.7002959688485));
#219696=CARTESIAN_POINT('Origin',(23.1766328736602,-38.3177465517275,11.7003119460583));
#219697=CARTESIAN_POINT('',(21.2776764680082,-33.6923855318182,11.7003119441209));
#219698=CARTESIAN_POINT('',(21.2776764660965,-33.6923855324278,16.2003039452883));
#219699=CARTESIAN_POINT('Origin',(23.1766328736596,-38.3177465517292,11.7003119407732));
#219700=CARTESIAN_POINT('Origin',(15.5960472373173,-36.0687872175697,11.7003119441875));
#219701=CARTESIAN_POINT('',(15.4768927838456,-35.583192504522,11.7003119442164));
#219702=CARTESIAN_POINT('',(15.4768895188257,-35.5831790368171,14.2003114453651));
#219703=CARTESIAN_POINT('',(15.4768927876621,-35.5831925040823,16.2003039455753));
#219704=CARTESIAN_POINT('Origin',(15.5960162015867,-36.0687431029535,14.2003121343047));
#219705=CARTESIAN_POINT('',(15.0989429081435,-36.1225207251957,11.7003119443783));
#219706=CARTESIAN_POINT('',(15.0989429137064,-36.1225207308837,11.2003119115023));
#219707=CARTESIAN_POINT('Origin',(15.5960472373174,-36.06878721757,11.7003119440575));
#219708=CARTESIAN_POINT('Ctrl Pts',(14.5546224360762,-36.5080842251783,
14.7293970176427));
#219709=CARTESIAN_POINT('Ctrl Pts',(14.5625791845954,-36.5056455970094,
14.7306840593554));
#219710=CARTESIAN_POINT('Ctrl Pts',(14.6341578605057,-36.4836082725617,
14.740517620675));
#219711=CARTESIAN_POINT('Ctrl Pts',(14.7710080761527,-36.4397151345904,
14.7296205664895));
#219712=CARTESIAN_POINT('Ctrl Pts',(14.9430769057062,-36.3805402443967,
14.6459408638579));
#219713=CARTESIAN_POINT('Ctrl Pts',(15.0731643075583,-36.332879409394,14.5078650807145));
#219714=CARTESIAN_POINT('Ctrl Pts',(15.1482153021134,-36.3040724889433,
14.3341398033941));
#219715=CARTESIAN_POINT('Ctrl Pts',(15.1581983474143,-36.3002020776977,
14.1942080405401));
#219716=CARTESIAN_POINT('Ctrl Pts',(15.1478039862595,-36.3041889466129,
14.1183730869037));
#219717=CARTESIAN_POINT('Ctrl Pts',(15.1453521956809,-36.3051288047654,
14.1044603750642));
#219718=CARTESIAN_POINT('Ctrl Pts',(14.4917666275671,-36.0388888931018,
14.5350587258014));
#219719=CARTESIAN_POINT('Ctrl Pts',(14.496481585606,-36.0368214784404,14.536468696223));
#219720=CARTESIAN_POINT('Ctrl Pts',(14.5391178752203,-36.0181057469424,
14.5481583428088));
#219721=CARTESIAN_POINT('Ctrl Pts',(14.624794536902,-35.980143006619,14.553519562711));
#219722=CARTESIAN_POINT('Ctrl Pts',(14.7449542526734,-35.9260524440333,
14.5139668165574));
#219723=CARTESIAN_POINT('Ctrl Pts',(14.8463704070055,-35.8802235586342,
14.4271075175271));
#219724=CARTESIAN_POINT('Ctrl Pts',(14.9101760204498,-35.8514305735665,
14.3019853943035));
#219725=CARTESIAN_POINT('Ctrl Pts',(14.9189832187106,-35.8473946238885,
14.1955189567388));
#219726=CARTESIAN_POINT('Ctrl Pts',(14.9100003697036,-35.8515159356944,
14.1385570965008));
#219727=CARTESIAN_POINT('Ctrl Pts',(14.9078920681087,-35.8524808854759,
14.1281504094782));
#219728=CARTESIAN_POINT('Ctrl Pts',(14.3490857064693,-35.6922558076968,
14.8834195659183));
#219729=CARTESIAN_POINT('Ctrl Pts',(14.3588450756436,-35.6896589471998,
14.886382253088));
#219730=CARTESIAN_POINT('Ctrl Pts',(14.447133367899,-35.6661554450611,14.9110209315291));
#219731=CARTESIAN_POINT('Ctrl Pts',(14.6252224748665,-35.6185069657462,
14.9237185419055));
#219732=CARTESIAN_POINT('Ctrl Pts',(14.8768116682233,-35.5498091632637,
14.8449242931719));
#219733=CARTESIAN_POINT('Ctrl Pts',(15.0904908534399,-35.4908815271929,
14.6677448171269));
#219734=CARTESIAN_POINT('Ctrl Pts',(15.2255089275512,-35.4534769735375,
14.4102314889221));
#219735=CARTESIAN_POINT('Ctrl Pts',(15.2441779666524,-35.4481524347958,
14.19039754394));
#219736=CARTESIAN_POINT('Ctrl Pts',(15.2251544533702,-35.4535773892567,
14.0728694465151));
#219737=CARTESIAN_POINT('Ctrl Pts',(15.2206905892976,-35.4548442859473,
14.0514028286117));
#219738=CARTESIAN_POINT('Ctrl Pts',(14.2987050358883,-35.8863512188057,
15.354228984141));
#219739=CARTESIAN_POINT('Ctrl Pts',(14.3157096134652,-35.8829629582439,
15.3583010319247));
#219740=CARTESIAN_POINT('Ctrl Pts',(14.4691712892353,-35.8523381230887,
15.3913604212694));
#219741=CARTESIAN_POINT('Ctrl Pts',(14.7717756402368,-35.791072313375,15.3936221695447));
#219742=CARTESIAN_POINT('Ctrl Pts',(15.1795808947704,-35.7056973749062,
15.2395575599479));
#219743=CARTESIAN_POINT('Ctrl Pts',(15.5110271239774,-35.6345421709415,
14.9394804055002));
#219744=CARTESIAN_POINT('Ctrl Pts',(15.7138072336635,-35.5902892454139,
14.5282937162402));
#219745=CARTESIAN_POINT('Ctrl Pts',(15.7414788154036,-35.5841075763288,
14.1850220986905));
#219746=CARTESIAN_POINT('Ctrl Pts',(15.7130751739517,-35.5904327043217,
14.0005534622014));
#219747=CARTESIAN_POINT('Ctrl Pts',(15.7063983655235,-35.5919141453336,
13.9668032786367));
#219748=CARTESIAN_POINT('',(14.5075547537816,-35.8086043168834,15.2003119443184));
#219749=CARTESIAN_POINT('Ctrl Pts',(15.4768895353241,-35.5831790323219,
14.200311445701));
#219750=CARTESIAN_POINT('Ctrl Pts',(15.4770621104195,-35.5831176389975,
14.2642570232));
#219751=CARTESIAN_POINT('Ctrl Pts',(15.4711864540178,-35.5845733268956,
14.3285927403009));
#219752=CARTESIAN_POINT('Ctrl Pts',(15.4531489968747,-35.5890068021378,
14.4237307170904));
#219753=CARTESIAN_POINT('Ctrl Pts',(15.4455929598327,-35.5908609546717,
14.4552118577233));
#219754=CARTESIAN_POINT('Ctrl Pts',(15.4319419930602,-35.5942011035097,
14.5018364541187));
#219755=CARTESIAN_POINT('Ctrl Pts',(15.4245415524866,-35.5960099054388,
14.5250011568218));
#219756=CARTESIAN_POINT('Ctrl Pts',(15.4149207975458,-35.5983570713096,
14.5517203832319));
#219757=CARTESIAN_POINT('Ctrl Pts',(15.4105881846484,-35.5994131313722,
14.563100585189));
#219758=CARTESIAN_POINT('Ctrl Pts',(15.4076534628146,-35.6001282415386,
14.5706710428907));
#219759=CARTESIAN_POINT('Ctrl Pts',(15.4056010296629,-35.6006281722679,
14.5758472046436));
#219760=CARTESIAN_POINT('Ctrl Pts',(15.3894230644543,-35.6045679131702,
14.6161284488053));
#219761=CARTESIAN_POINT('Ctrl Pts',(15.3678124460902,-35.6098241406937,
14.6651448497389));
#219762=CARTESIAN_POINT('Ctrl Pts',(15.317918478682,-35.6218716235023,14.7501498773919));
#219763=CARTESIAN_POINT('Ctrl Pts',(15.2983412928141,-35.6265884706971,
14.7803446882762));
#219764=CARTESIAN_POINT('Ctrl Pts',(15.2634252755706,-35.634966028841,14.8272006797396));
#219765=CARTESIAN_POINT('Ctrl Pts',(15.2508633530722,-35.6379749783102,
14.8430787269445));
#219766=CARTESIAN_POINT('Ctrl Pts',(15.2237244799241,-35.644460414843,14.8751125016737));
#219767=CARTESIAN_POINT('Ctrl Pts',(15.210294402533,-35.6476641283089,14.890085315606));
#219768=CARTESIAN_POINT('Ctrl Pts',(15.1262502573034,-35.6676538313849,
14.9767679083071));
#219769=CARTESIAN_POINT('Ctrl Pts',(15.0603771993001,-35.683132327828,15.0244049050033));
#219770=CARTESIAN_POINT('Ctrl Pts',(14.9773601806513,-35.7024680398965,
15.0751895923696));
#219771=CARTESIAN_POINT('Ctrl Pts',(14.952198208945,-35.7082981482517,15.0887046704387));
#219772=CARTESIAN_POINT('Ctrl Pts',(14.9190823353778,-35.7159456085728,
15.1052136424268));
#219773=CARTESIAN_POINT('Ctrl Pts',(14.908810206557,-35.7183129108216,15.1100861979572));
#219774=CARTESIAN_POINT('Ctrl Pts',(14.8946236921281,-35.721577380275,15.1165886323988));
#219775=CARTESIAN_POINT('Ctrl Pts',(14.8878355335469,-35.7231380653101,
15.1196379202233));
#219776=CARTESIAN_POINT('Ctrl Pts',(14.8804625809383,-35.724831327712,15.1228689402357));
#219777=CARTESIAN_POINT('Ctrl Pts',(14.877421044244,-35.7255294704257,15.1241863499891));
#219778=CARTESIAN_POINT('Ctrl Pts',(14.8754197691482,-35.725988755876,15.1250499522671));
#219779=CARTESIAN_POINT('Ctrl Pts',(14.8755800213105,-35.7259520295403,
15.1249828206719));
#219780=CARTESIAN_POINT('Ctrl Pts',(14.7376603643167,-35.7575931273041,
15.1840593391376));
#219781=CARTESIAN_POINT('Ctrl Pts',(14.6107343524996,-35.7858967858689,
15.2008566969983));
#219782=CARTESIAN_POINT('Ctrl Pts',(14.5075522620419,-35.8085929799876,
15.2003119441106));
#219783=CARTESIAN_POINT('Origin',(14.6148711363156,-36.296957667623,15.2003119437249));
#219784=CARTESIAN_POINT('Ctrl Pts',(13.6960036707934,-35.9783977189039,
15.200311944467));
#219785=CARTESIAN_POINT('Ctrl Pts',(13.9687056444788,-35.9242168947307,
15.2003119444954));
#219786=CARTESIAN_POINT('Ctrl Pts',(14.2408424073275,-35.8672650688928,
15.2003119445254));
#219787=CARTESIAN_POINT('Ctrl Pts',(14.5123858031687,-35.8075481338162,
15.2003119445574));
#219788=CARTESIAN_POINT('Ctrl Pts',(13.6960036708023,-35.9783977188027,
14.9052312044492));
#219789=CARTESIAN_POINT('Ctrl Pts',(13.9687056444882,-35.9242168946292,
14.9052312044775));
#219790=CARTESIAN_POINT('Ctrl Pts',(14.2408424073376,-35.8672650687919,
14.9052312045077));
#219791=CARTESIAN_POINT('Ctrl Pts',(14.5123858031794,-35.807548133715,14.9052312045396));
#219792=CARTESIAN_POINT('Ctrl Pts',(13.7368486124175,-36.1839777622592,
14.6978334962586));
#219793=CARTESIAN_POINT('Ctrl Pts',(14.0109446807016,-36.1295199573465,
14.6978334962871));
#219794=CARTESIAN_POINT('Ctrl Pts',(14.2844726487042,-36.0722769849815,
14.6978334963174));
#219795=CARTESIAN_POINT('Ctrl Pts',(14.5574042163155,-36.0122547677113,
14.6978334963494));
#219796=CARTESIAN_POINT('Ctrl Pts',(13.7942654188852,-36.4729670252603,
14.7003298902209));
#219797=CARTESIAN_POINT('Ctrl Pts',(14.0703212025361,-36.4181198612522,
14.7003298902496));
#219798=CARTESIAN_POINT('Ctrl Pts',(14.3458048241365,-36.3604676165716,
14.7003298902801));
#219799=CARTESIAN_POINT('Ctrl Pts',(14.6206877812386,-36.3000162561093,
14.7003298903122));
#219800=CARTESIAN_POINT('',(13.701470381691,-35.9773111870516,15.2003119361895));
#219801=CARTESIAN_POINT('Origin',(5.70623295639699,4.2355760688865,15.2003119281738));
#219802=CARTESIAN_POINT('',(13.7041229751178,-35.9904061523432,15.0854984446331));
#219803=CARTESIAN_POINT('Origin',(13.7886397342252,-36.469586865978,15.2002886579418));
#219804=CARTESIAN_POINT('Ctrl Pts',(13.7982740857745,-36.4678516740935,
14.7003119443029));
#219805=CARTESIAN_POINT('Ctrl Pts',(13.7938367964823,-36.4451474814163,
14.7003119251922));
#219806=CARTESIAN_POINT('Ctrl Pts',(13.7893900091934,-36.4224127899639,
14.7019215610126));
#219807=CARTESIAN_POINT('Ctrl Pts',(13.7849835354411,-36.3998998491324,
14.7051291356322));
#219808=CARTESIAN_POINT('Ctrl Pts',(13.7802551893646,-36.3757424431344,
14.7085710085947));
#219809=CARTESIAN_POINT('Ctrl Pts',(13.7755734365659,-36.3518412475276,
14.7138521341913));
#219810=CARTESIAN_POINT('Ctrl Pts',(13.7709934695965,-36.3284759365035,
14.720905576104));
#219811=CARTESIAN_POINT('Ctrl Pts',(13.7661479655572,-36.3037559527782,
14.7283679620791));
#219812=CARTESIAN_POINT('Ctrl Pts',(13.7614164295262,-36.2796359809936,
14.7378130727731));
#219813=CARTESIAN_POINT('Ctrl Pts',(13.7568555419621,-36.2564035241314,
14.7491193780033));
#219814=CARTESIAN_POINT('Ctrl Pts',(13.7517510733068,-36.2304021491421,
14.7617732046641));
#219815=CARTESIAN_POINT('Ctrl Pts',(13.7468602804509,-36.2055120784391,
14.7767577827288));
#219816=CARTESIAN_POINT('Ctrl Pts',(13.7422520566079,-36.1820831863107,
14.7938654545343));
#219817=CARTESIAN_POINT('Ctrl Pts',(13.7410011875714,-36.1757235829753,
14.7985092083267));
#219818=CARTESIAN_POINT('Ctrl Pts',(13.7397710898932,-36.1694713961919,
14.8033092197265));
#219819=CARTESIAN_POINT('Ctrl Pts',(13.7385630474701,-36.1633331507623,
14.8082609490526));
#219820=CARTESIAN_POINT('Ctrl Pts',(13.7343389600756,-36.1418699267502,
14.8255753554234));
#219821=CARTESIAN_POINT('Ctrl Pts',(13.7303930471765,-36.1218436074897,
14.8447150392782));
#219822=CARTESIAN_POINT('Ctrl Pts',(13.726775065229,-36.1035215059577,14.8654200695341));
#219823=CARTESIAN_POINT('Ctrl Pts',(13.7233134688391,-36.0859913685938,
14.8852301346556));
#219824=CARTESIAN_POINT('Ctrl Pts',(13.7201519991528,-36.0700209610712,
14.9064732289445));
#219825=CARTESIAN_POINT('Ctrl Pts',(13.7173276042126,-36.0558110403283,
14.9288871056352));
#219826=CARTESIAN_POINT('Ctrl Pts',(13.7146046386215,-36.042111424639,14.9504960577414));
#219827=CARTESIAN_POINT('Ctrl Pts',(13.7121950263579,-36.0300483890374,
14.9731933865091));
#219828=CARTESIAN_POINT('Ctrl Pts',(13.710125612581,-36.0197703601954,14.9967088856693));
#219829=CARTESIAN_POINT('Ctrl Pts',(13.7081618630441,-36.01001712737,15.0190236837533));
#219830=CARTESIAN_POINT('Ctrl Pts',(13.7065045512869,-36.001871737952,15.0420750293266));
#219831=CARTESIAN_POINT('Ctrl Pts',(13.7051697846835,-35.9954267292136,
15.0656000051104));
#219832=CARTESIAN_POINT('Ctrl Pts',(13.7047954362707,-35.9936191631681,
15.0721978157847));
#219833=CARTESIAN_POINT('Ctrl Pts',(13.704446410372,-35.9919451035289,15.0788326921292));
#219834=CARTESIAN_POINT('Ctrl Pts',(13.7041229409962,-35.9904059828248,
15.0854984038352));
#219835=CARTESIAN_POINT('Origin',(13.1373964557,-36.0866216147761,15.0233291821412));
#219836=CARTESIAN_POINT('',(13.3111416764348,-36.0529519457134,15.2003119167263));
#219837=CARTESIAN_POINT('',(13.506309774016,-36.0151308477509,15.2003119333652));
#219838=CARTESIAN_POINT('',(13.701472760029,-35.9773107255265,20.2002959441137));
#219839=CARTESIAN_POINT('',(13.7014703823942,-35.9773111908041,15.2003119361896));
#219840=CARTESIAN_POINT('',(13.3111455083239,-36.0529512060381,20.2002959441556));
#219841=CARTESIAN_POINT('Origin',(5.70623295584511,4.23557607171674,20.2002959278614));
#219842=CARTESIAN_POINT('',(13.3111455101824,-36.0529512160042,20.2002959441575));
#219843=CARTESIAN_POINT('Ctrl Pts',(12.5566081414863,-36.1881045470631,
15.2045472263706));
#219844=CARTESIAN_POINT('Ctrl Pts',(12.810602982738,-36.145061461151,15.2045472263924));
#219845=CARTESIAN_POINT('Ctrl Pts',(13.0641808751171,-36.0996264622631,
15.2045472264155));
#219846=CARTESIAN_POINT('Ctrl Pts',(13.3173192940841,-36.0518035862509,
15.2045472264403));
#219847=CARTESIAN_POINT('Ctrl Pts',(12.5561879962641,-36.1856252934678,
14.9076980134248));
#219848=CARTESIAN_POINT('Ctrl Pts',(12.8101672595782,-36.1425848474619,
14.9076980134465));
#219849=CARTESIAN_POINT('Ctrl Pts',(13.0637295995917,-36.0971526351807,
14.9076980134697));
#219850=CARTESIAN_POINT('Ctrl Pts',(13.316852493147,-36.0493326922267,14.9076980134945));
#219851=CARTESIAN_POINT('Ctrl Pts',(12.5912617313062,-36.3925934410986,
14.6977961480899));
#219852=CARTESIAN_POINT('Ctrl Pts',(12.8465414413147,-36.3493326156609,
14.6977961481117));
#219853=CARTESIAN_POINT('Ctrl Pts',(13.1014020932556,-36.3036677774178,
14.697796148135));
#219854=CARTESIAN_POINT('Ctrl Pts',(13.3558210486465,-36.2556029826374,
14.6977961481601));
#219855=CARTESIAN_POINT('Ctrl Pts',(12.6408593706261,-36.6852663352154,
14.7003301082706));
#219856=CARTESIAN_POINT('Ctrl Pts',(12.8979780375068,-36.6416938720363,
14.7003301082926));
#219857=CARTESIAN_POINT('Ctrl Pts',(13.1546746275543,-36.5957000782799,
14.7003301083161));
#219858=CARTESIAN_POINT('Ctrl Pts',(13.4109263392046,-36.5472890394332,
14.7003301083414));
#219859=CARTESIAN_POINT('',(13.3137320190248,-36.0660591393767,15.0854987041708));
#219860=CARTESIAN_POINT('Ctrl Pts',(13.3137320190248,-36.066059139377,15.0854987041708));
#219861=CARTESIAN_POINT('Ctrl Pts',(13.3148250911477,-36.0720136246512,
15.059839964438));
#219862=CARTESIAN_POINT('Ctrl Pts',(13.316313414717,-36.0799628368229,15.0346612935019));
#219863=CARTESIAN_POINT('Ctrl Pts',(13.3181758318952,-36.0898081994679,
15.0102764972889));
#219864=CARTESIAN_POINT('Ctrl Pts',(13.3200386865752,-36.0996558748947,
14.9858859728242));
#219865=CARTESIAN_POINT('Ctrl Pts',(13.3222757712362,-36.1114003884069,
14.9622902054233));
#219866=CARTESIAN_POINT('Ctrl Pts',(13.3248567415893,-36.1248957662738,
14.9397834099671));
#219867=CARTESIAN_POINT('Ctrl Pts',(13.3274371614841,-36.1383882659048,
14.9172814146628));
#219868=CARTESIAN_POINT('Ctrl Pts',(13.3303612656163,-36.1536306004276,
14.8958683949729));
#219869=CARTESIAN_POINT('Ctrl Pts',(13.3335902711367,-36.1704332438782,
14.8758112362377));
#219870=CARTESIAN_POINT('Ctrl Pts',(13.3368194149431,-36.187236606922,14.8557532185308));
#219871=CARTESIAN_POINT('Ctrl Pts',(13.3403534184584,-36.2056000626966,
14.8370515962085));
#219872=CARTESIAN_POINT('Ctrl Pts',(13.3441459544964,-36.2252951556101,
14.8199394821924));
#219873=CARTESIAN_POINT('Ctrl Pts',(13.3450279049021,-36.2298752294738,
14.8159600774493));
#219874=CARTESIAN_POINT('Ctrl Pts',(13.3459238069246,-36.2345271643862,
14.812066472777));
#219875=CARTESIAN_POINT('Ctrl Pts',(13.3468330259558,-36.2392478189676,
14.8082613021418));
#219876=CARTESIAN_POINT('Ctrl Pts',(13.3507425151209,-36.259545841012,14.7918997073453));
#219877=CARTESIAN_POINT('Ctrl Pts',(13.3548986583626,-36.2811166704085,
14.7771765223927));
#219878=CARTESIAN_POINT('Ctrl Pts',(13.3592484957229,-36.303691693643,14.7642752439003));
#219879=CARTESIAN_POINT('Ctrl Pts',(13.3635993481633,-36.3262719849954,
14.7513709547597));
#219880=CARTESIAN_POINT('Ctrl Pts',(13.3681438940946,-36.3498564691294,
14.7402896933551));
#219881=CARTESIAN_POINT('Ctrl Pts',(13.3728242839615,-36.3741513040506,
14.7311696317316));
#219882=CARTESIAN_POINT('Ctrl Pts',(13.3775036723501,-36.3984409405263,
14.7220515215576));
#219883=CARTESIAN_POINT('Ctrl Pts',(13.3823187483102,-36.4234401169011,
14.7148939603389));
#219884=CARTESIAN_POINT('Ctrl Pts',(13.3872082718603,-36.4488374925835,
14.7097861588003));
#219885=CARTESIAN_POINT('Ctrl Pts',(13.3920980023155,-36.4742359429813,
14.7046781411199));
#219886=CARTESIAN_POINT('Ctrl Pts',(13.3970620841058,-36.5000320971704,
14.7016201634443));
#219887=CARTESIAN_POINT('Ctrl Pts',(13.4020373493208,-36.525904666476,14.700650345133));
#219888=CARTESIAN_POINT('Ctrl Pts',(13.4031946729485,-36.5319230261961,
14.7004247503963));
#219889=CARTESIAN_POINT('Ctrl Pts',(13.4043525972942,-36.5379454979432,
14.7003119246102));
#219890=CARTESIAN_POINT('Ctrl Pts',(13.4055103216454,-36.5439680086666,
14.7003119441831));
#219891=CARTESIAN_POINT('Origin',(13.4146074617979,-36.5420553945631,15.2002986859564));
#219892=CARTESIAN_POINT('',(12.5908743503319,-36.1822645087557,15.2003115992089));
#219893=CARTESIAN_POINT('Origin',(5.70623295639699,4.23557606888664,15.2003118784592));
#219894=CARTESIAN_POINT('Ctrl Pts',(12.5908740153739,-36.1822645619356,
15.2003115992089));
#219895=CARTESIAN_POINT('Ctrl Pts',(12.5908740174166,-36.1822645808263,
15.1679480314766));
#219896=CARTESIAN_POINT('Ctrl Pts',(12.591212422297,-36.1853944146803,15.1356619164519));
#219897=CARTESIAN_POINT('Ctrl Pts',(12.5925985459261,-36.1982143735901,
15.0701606011455));
#219898=CARTESIAN_POINT('Ctrl Pts',(12.5936857066725,-36.2082692891877,
15.0371911467364));
#219899=CARTESIAN_POINT('Ctrl Pts',(12.5978279030432,-36.2465795713035,
14.9462640857281));
#219900=CARTESIAN_POINT('Ctrl Pts',(12.601733144696,-36.2826983102983,14.8924169521172));
#219901=CARTESIAN_POINT('Ctrl Pts',(12.6115218122449,-36.373231588253,14.8014377463971));
#219902=CARTESIAN_POINT('Ctrl Pts',(12.6173137862584,-36.4268003084484,
14.76515411268));
#219903=CARTESIAN_POINT('Ctrl Pts',(12.6271046609182,-36.5173539995004,
14.7265692725668));
#219904=CARTESIAN_POINT('Ctrl Pts',(12.6306657028092,-36.5502893090022,
14.7164149434404));
#219905=CARTESIAN_POINT('Ctrl Pts',(12.6377400999768,-36.6157188847819,
14.703470183148));
#219906=CARTESIAN_POINT('Ctrl Pts',(12.6412273050776,-36.6479712937145,
14.7003108281503));
#219907=CARTESIAN_POINT('Ctrl Pts',(12.6447226699738,-36.6802991708381,
14.7003118924808));
#219908=CARTESIAN_POINT('Origin',(7.81117307520717,-38.4892834937949,7.52332920443784));
#219909=CARTESIAN_POINT('',(7.61984618875353,-36.7197435858591,12.7003119441866));
#219910=CARTESIAN_POINT('',(7.61984610588989,-36.719743580056,15.20031169545));
#219911=CARTESIAN_POINT('',(7.61984632227282,-36.7197435624524,12.7003039385881));
#219912=CARTESIAN_POINT('Origin',(7.67369037764681,-37.2177422095859,15.2002907037718));
#219913=CARTESIAN_POINT('',(7.51214510124846,-35.7236381652285,7.70031194414187));
#219914=CARTESIAN_POINT('',(7.66292402739388,-37.1181599787988,7.70031194422231));
#219915=CARTESIAN_POINT('',(7.51214510118437,-35.7236381637981,12.700311943394));
#219916=CARTESIAN_POINT('',(7.51214510127298,-35.7236381657708,7.70031194414173));
#219917=CARTESIAN_POINT('',(7.61984605266939,-36.7197435916029,12.7003119441967));
#219918=CARTESIAN_POINT('Ctrl Pts',(5.65560713181966,-36.7643941847601,
15.2003118948578));
#219919=CARTESIAN_POINT('Ctrl Pts',(6.32467738279779,-36.7652203373794,
15.2003118948434));
#219920=CARTESIAN_POINT('Ctrl Pts',(6.99356745501632,-36.7496718789386,
15.2003118948393));
#219921=CARTESIAN_POINT('Ctrl Pts',(7.66187666150991,-36.7177581234714,
15.2003118948455));
#219922=CARTESIAN_POINT('Ctrl Pts',(5.65560713181583,-36.7643941831037,
14.9052148653595));
#219923=CARTESIAN_POINT('Ctrl Pts',(6.32467738276986,-36.765220335723,14.9052148653452));
#219924=CARTESIAN_POINT('Ctrl Pts',(6.99356745496431,-36.7496718772827,
14.9052148653411));
#219925=CARTESIAN_POINT('Ctrl Pts',(7.66187666143388,-36.7177581218166,
14.9052148653472));
#219926=CARTESIAN_POINT('Ctrl Pts',(5.65534830185499,-36.9740109290851,
14.6978150725352));
#219927=CARTESIAN_POINT('Ctrl Pts',(6.32783924624022,-36.9748413054984,
14.6978150725208));
#219928=CARTESIAN_POINT('Ctrl Pts',(7.0001490906823,-36.9592133538964,14.6978150725167));
#219929=CARTESIAN_POINT('Ctrl Pts',(7.67187509966149,-36.9271364359318,
14.6978150725229));
#219930=CARTESIAN_POINT('Ctrl Pts',(5.65498447412288,-37.2686614648629,
14.7003301053442));
#219931=CARTESIAN_POINT('Ctrl Pts',(6.33228376121387,-37.2694977785071,
14.7003301053295));
#219932=CARTESIAN_POINT('Ctrl Pts',(7.00940065348838,-37.2537580862979,
14.7003301053256));
#219933=CARTESIAN_POINT('Ctrl Pts',(7.68592953584829,-37.2214518168224,
14.7003301053319));
#219934=CARTESIAN_POINT('',(5.66750653183874,-36.7644018853579,15.2003118947385));
#219935=CARTESIAN_POINT('Origin',(5.70623295639692,4.23557606888679,15.2003118785733));
#219936=CARTESIAN_POINT('Origin',(5.66703404926663,-37.2644180752573,15.2003361822722));
#219937=CARTESIAN_POINT('Ctrl Pts',(5.15078158906135,-37.3858281154705,
14.1033795425906));
#219938=CARTESIAN_POINT('Ctrl Pts',(5.14792953453529,-37.3853955378851,
14.1184875242615));
#219939=CARTESIAN_POINT('Ctrl Pts',(5.13686506107859,-37.3837191558908,
14.1954304964476));
#219940=CARTESIAN_POINT('Ctrl Pts',(5.14816833967018,-37.3854757684009,
14.3364600307645));
#219941=CARTESIAN_POINT('Ctrl Pts',(5.22836937993084,-37.397671757353,14.509823243375));
#219942=CARTESIAN_POINT('Ctrl Pts',(5.3662650330093,-37.4164708275154,14.6472931777843));
#219943=CARTESIAN_POINT('Ctrl Pts',(5.54735805494531,-37.4374878076969,
14.7302257956188));
#219944=CARTESIAN_POINT('Ctrl Pts',(5.68916223133151,-37.450949868421,14.7404196124117));
#219945=CARTESIAN_POINT('Ctrl Pts',(5.76254266470009,-37.457072325808,14.7306915722575));
#219946=CARTESIAN_POINT('Ctrl Pts',(5.76951317960919,-37.4576462180929,
14.7296302099502));
#219947=CARTESIAN_POINT('Ctrl Pts',(5.28600005662689,-36.8929078276042,
14.127346326144));
#219948=CARTESIAN_POINT('Ctrl Pts',(5.28351144633504,-36.8923673217853,
14.1386439888363));
#219949=CARTESIAN_POINT('Ctrl Pts',(5.27380230251808,-36.8902404482822,
14.1964459130514));
#219950=CARTESIAN_POINT('Ctrl Pts',(5.28391112641224,-36.8924436377316,
14.3037154653626));
#219951=CARTESIAN_POINT('Ctrl Pts',(5.35296458266991,-36.9070472699914,
14.4284314877653));
#219952=CARTESIAN_POINT('Ctrl Pts',(5.46218445766016,-36.9302079814364,
14.5147101693009));
#219953=CARTESIAN_POINT('Ctrl Pts',(5.59120745338852,-36.9573638620011,
14.5536989429098));
#219954=CARTESIAN_POINT('Ctrl Pts',(5.68210113180704,-36.9759374027595,
14.5480190089633));
#219955=CARTESIAN_POINT('Ctrl Pts',(5.72697837886544,-36.9849401710957,
14.5364951836439));
#219956=CARTESIAN_POINT('Ctrl Pts',(5.73122344228359,-36.9857905027578,
14.5353220381612));
#219957=CARTESIAN_POINT('Ctrl Pts',(4.89564150365261,-36.5712896808645,
14.0497449088368));
#219958=CARTESIAN_POINT('Ctrl Pts',(4.89055464563933,-36.5709778147479,
14.0730490031368));
#219959=CARTESIAN_POINT('Ctrl Pts',(4.87070246271195,-36.5697161103327,
14.1923111790682));
#219960=CARTESIAN_POINT('Ctrl Pts',(4.89139290042189,-36.5710169737207,
14.4137992876529));
#219961=CARTESIAN_POINT('Ctrl Pts',(5.03244141312436,-36.5787532228418,
14.6704582762624));
#219962=CARTESIAN_POINT('Ctrl Pts',(5.25447898599019,-36.5906790267468,
14.8464246364489));
#219963=CARTESIAN_POINT('Ctrl Pts',(5.51507854379011,-36.6040006835738,
14.9240551457967));
#219964=CARTESIAN_POINT('Ctrl Pts',(5.69738562714583,-36.6123952078621,
14.9107254456255));
#219965=CARTESIAN_POINT('Ctrl Pts',(5.78711039751809,-36.6163976200687,
14.8864394459736));
#219966=CARTESIAN_POINT('Ctrl Pts',(5.79559526576972,-36.6167758418169,
14.8839735310064));
#219967=CARTESIAN_POINT('Ctrl Pts',(4.4506210236456,-36.8089627132284,13.9641909636277));
#219968=CARTESIAN_POINT('Ctrl Pts',(4.44310866248436,-36.8089402330199,
14.0008340955012));
#219969=CARTESIAN_POINT('Ctrl Pts',(4.41385128431939,-36.8088156472174,
14.188014294895));
#219970=CARTESIAN_POINT('Ctrl Pts',(4.44413411027966,-36.8089538171481,
14.5339101716457));
#219971=CARTESIAN_POINT('Ctrl Pts',(4.65346796722287,-36.8088322308168,
14.9439308395721));
#219972=CARTESIAN_POINT('Ctrl Pts',(4.99371733461402,-36.807479984127,15.2422676882394));
#219973=CARTESIAN_POINT('Ctrl Pts',(5.41081061679648,-36.8036834230088,
15.3945094560332));
#219974=CARTESIAN_POINT('Ctrl Pts',(5.71657702945757,-36.7988880480371,
15.3909823880885));
#219975=CARTESIAN_POINT('Ctrl Pts',(5.87039752745859,-36.7960416930913,
15.358363671558));
#219976=CARTESIAN_POINT('Ctrl Pts',(5.88497270258898,-36.7957687940623,
15.3549835536628));
#219977=CARTESIAN_POINT('',(4.67239305241989,-36.7513838030368,14.2003121721843));
#219978=CARTESIAN_POINT('Ctrl Pts',(5.6675065268597,-36.7644071567534,15.2003118949896));
#219979=CARTESIAN_POINT('Ctrl Pts',(5.62937853829868,-36.7643711430588,
15.2011615316134));
#219980=CARTESIAN_POINT('Ctrl Pts',(5.5949288782971,-36.7642857468605,15.1995598950418));
#219981=CARTESIAN_POINT('Ctrl Pts',(5.56437960901731,-36.7641800507181,
15.1966468462821));
#219982=CARTESIAN_POINT('Ctrl Pts',(5.54910497437739,-36.7641272026469,
15.1951903219022));
#219983=CARTESIAN_POINT('Ctrl Pts',(5.53480133387732,-36.7640692099175,
15.1934024813472));
#219984=CARTESIAN_POINT('Ctrl Pts',(5.52147669422147,-36.7640091651494,
15.1914041239002));
#219985=CARTESIAN_POINT('Ctrl Pts',(5.51481437439352,-36.7639791427654,
15.1904049451767));
#219986=CARTESIAN_POINT('Ctrl Pts',(5.50839663776121,-36.7639486007692,
15.189352904134));
#219987=CARTESIAN_POINT('Ctrl Pts',(5.50222360946109,-36.7639178844034,
15.1882616725979));
#219988=CARTESIAN_POINT('Ctrl Pts',(5.49913709531103,-36.7639025262205,
15.1877160568298));
#219989=CARTESIAN_POINT('Ctrl Pts',(5.49611175824587,-36.7638871240425,
15.1871606434384));
#219990=CARTESIAN_POINT('Ctrl Pts',(5.49314755734713,-36.7638717182759,
15.1865970283474));
#219991=CARTESIAN_POINT('Ctrl Pts',(5.49018335644838,-36.7638563125093,
15.1860334132564));
#219992=CARTESIAN_POINT('Ctrl Pts',(5.48840254759766,-36.763846974226,15.1856900234831));
#219993=CARTESIAN_POINT('Ctrl Pts',(5.48443832412862,-36.7638255289502,
15.1848831663193));
#219994=CARTESIAN_POINT('Ctrl Pts',(5.42735466713028,-36.7635167232596,
15.1732646594555));
#219995=CARTESIAN_POINT('Ctrl Pts',(5.37277672686173,-36.7631066427056,
15.1572958347385));
#219996=CARTESIAN_POINT('Ctrl Pts',(5.31752613482445,-36.7625828074345,
15.1355795654746));
#219997=CARTESIAN_POINT('Ctrl Pts',(5.31138593162569,-36.7625245916781,
15.1331661559331));
#219998=CARTESIAN_POINT('Ctrl Pts',(5.30523742105634,-36.762464918286,15.1306817614213));
#219999=CARTESIAN_POINT('Ctrl Pts',(5.29907624087125,-36.7624037307383,
15.1281244642721));
#220000=CARTESIAN_POINT('Ctrl Pts',(5.26827597751587,-36.762097848987,15.1153403184907));
#220001=CARTESIAN_POINT('Ctrl Pts',(5.23764886182242,-36.761758853908,15.1010451732056));
#220002=CARTESIAN_POINT('Ctrl Pts',(5.20735946920436,-36.7613902760348,
15.0851486220525));
#220003=CARTESIAN_POINT('Ctrl Pts',(5.19221477289534,-36.7612059870982,
15.077200346476));
#220004=CARTESIAN_POINT('Ctrl Pts',(5.17715488624264,-36.7610143288837,
15.068851558062));
#220005=CARTESIAN_POINT('Ctrl Pts',(5.16220282508163,-36.7608159121142,
15.0600899517339));
#220006=CARTESIAN_POINT('Ctrl Pts',(5.15472679450112,-36.7607167037295,
15.0557091485698));
#220007=CARTESIAN_POINT('Ctrl Pts',(5.14727772027503,-36.7606158071971,
15.0512251409271));
#220008=CARTESIAN_POINT('Ctrl Pts',(5.1398586760202,-36.7605133106946,15.0466363131707));
#220009=CARTESIAN_POINT('Ctrl Pts',(5.13614915389277,-36.7604620624434,
15.0443418992924));
#220010=CARTESIAN_POINT('Ctrl Pts',(5.1324471392571,-36.7604104142984,15.0420212803858));
#220011=CARTESIAN_POINT('Ctrl Pts',(5.12875302251713,-36.7603583779616,
15.0396742517166));
#220012=CARTESIAN_POINT('Ctrl Pts',(5.12690596414716,-36.7603323597932,
15.038500737382));
#220013=CARTESIAN_POINT('Ctrl Pts',(5.12506088025107,-36.760306244583,15.0373206206067));
#220014=CARTESIAN_POINT('Ctrl Pts',(5.1232178202212,-36.7602800338394,15.0361338776964));
#220015=CARTESIAN_POINT('Ctrl Pts',(5.12137476019134,-36.7602538230957,
15.0349471347861));
#220016=CARTESIAN_POINT('Ctrl Pts',(5.12104476032922,-36.7602492093594,
15.0347397768584));
#220017=CARTESIAN_POINT('Ctrl Pts',(5.11769475941488,-36.7602011165167,
15.0325537773754));
#220018=CARTESIAN_POINT('Ctrl Pts',(5.07524820034808,-36.7595917508062,
15.0048558278676));
#220019=CARTESIAN_POINT('Ctrl Pts',(5.04297961265,-36.7590673746423,14.9793114291748));
#220020=CARTESIAN_POINT('Ctrl Pts',(5.01907034299449,-36.7586665974887,
14.9588823440789));
#220021=CARTESIAN_POINT('Ctrl Pts',(5.01278783193824,-36.7585612874171,
14.9535143025271));
#220022=CARTESIAN_POINT('Ctrl Pts',(5.00708249516724,-36.7584642238823,
14.9484994491598));
#220023=CARTESIAN_POINT('Ctrl Pts',(5.0019213439297,-36.7583755508335,14.9438915182189));
#220024=CARTESIAN_POINT('Ctrl Pts',(4.98951990563625,-36.7581624833814,
14.9328193816753));
#220025=CARTESIAN_POINT('Ctrl Pts',(4.98027068712308,-36.757998353961,14.924017880482));
#220026=CARTESIAN_POINT('Ctrl Pts',(4.97387405901699,-36.7578840765278,
14.917832377237));
#220027=CARTESIAN_POINT('Ctrl Pts',(4.97067574496395,-36.7578269378111,
14.9147396256144));
#220028=CARTESIAN_POINT('Ctrl Pts',(4.96819297607888,-36.7577822277462,
14.9122972724219));
#220029=CARTESIAN_POINT('Ctrl Pts',(4.96640434693312,-36.7577499473944,
14.910527943931));
#220030=CARTESIAN_POINT('Ctrl Pts',(4.96551003236023,-36.7577338072185,
14.9096432796856));
#220031=CARTESIAN_POINT('Ctrl Pts',(4.96478925278899,-36.7577207707674,
14.9089268716154));
#220032=CARTESIAN_POINT('Ctrl Pts',(4.96424064423592,-36.7577108407678,
14.9083801025682));
#220033=CARTESIAN_POINT('Ctrl Pts',(4.9639663399594,-36.7577058757681,14.9081067180446));
#220034=CARTESIAN_POINT('Ctrl Pts',(4.9637350784411,-36.757701687171,14.9078757432768));
#220035=CARTESIAN_POINT('Ctrl Pts',(4.96354672886667,-36.7576982747909,
14.907687313553));
#220036=CARTESIAN_POINT('Ctrl Pts',(4.96345255407945,-36.7576965686009,
14.9075930986911));
#220037=CARTESIAN_POINT('Ctrl Pts',(4.96336910727834,-36.7576950564523,
14.9075095200902));
#220038=CARTESIAN_POINT('Ctrl Pts',(4.96329637686115,-36.7576937383314,
14.9074365895977));
#220039=CARTESIAN_POINT('Ctrl Pts',(4.96322364644397,-36.7576924202105,
14.9073636591052));
#220040=CARTESIAN_POINT('Ctrl Pts',(4.96316698508555,-36.7576914174505,
14.9073067059466));
#220041=CARTESIAN_POINT('Ctrl Pts',(4.9617545906138,-36.7576657669516,14.9058855814056));
#220042=CARTESIAN_POINT('Ctrl Pts',(4.92160788076828,-36.7569366624713,
14.8654907230685));
#220043=CARTESIAN_POINT('Ctrl Pts',(4.89126642842968,-36.7563313697434,
14.828538412443));
#220044=CARTESIAN_POINT('Ctrl Pts',(4.86843158730678,-36.7558646610766,
14.7973212620599));
#220045=CARTESIAN_POINT('Ctrl Pts',(4.84129184268935,-36.7553099668724,
14.7602189461505));
#220046=CARTESIAN_POINT('Ctrl Pts',(4.82475584446356,-36.7549498883282,
14.7312180490051));
#220047=CARTESIAN_POINT('Ctrl Pts',(4.81496562619512,-36.7547370160477,
14.7141676241355));
#220048=CARTESIAN_POINT('Ctrl Pts',(4.81444626898542,-36.7547257234748,
14.7132631232508));
#220049=CARTESIAN_POINT('Ctrl Pts',(4.81394589565153,-36.7547148338199,
14.712392252814));
#220050=CARTESIAN_POINT('Ctrl Pts',(4.81346393031839,-36.7547043366069,
14.7115555874378));
#220051=CARTESIAN_POINT('Ctrl Pts',(4.80916103995112,-36.7546106195821,
14.7040860058299));
#220052=CARTESIAN_POINT('Ctrl Pts',(4.80644081602309,-36.7545507910037,
14.6991616592597));
#220053=CARTESIAN_POINT('Ctrl Pts',(4.80516422674709,-36.7545227282599,
14.6968616310481));
#220054=CARTESIAN_POINT('Ctrl Pts',(4.80484507942811,-36.7545157125739,
14.6962866239953));
#220055=CARTESIAN_POINT('Ctrl Pts',(4.80461687380107,-36.7545106925984,
14.6958752091626));
#220056=CARTESIAN_POINT('Ctrl Pts',(4.80447887797871,-36.7545076567839,
14.6956277894727));
#220057=CARTESIAN_POINT('Ctrl Pts',(4.80440988006752,-36.7545061388766,
14.6955040796277));
#220058=CARTESIAN_POINT('Ctrl Pts',(4.80436948349805,-36.7545052626891,
14.6954363871904));
#220059=CARTESIAN_POINT('Ctrl Pts',(4.80335114801102,-36.7544828319685,
14.6936225783096));
#220060=CARTESIAN_POINT('Ctrl Pts',(4.802332812524,-36.754460401248,14.6918087694288));
#220061=CARTESIAN_POINT('Ctrl Pts',(4.80131889232121,-36.7544380298151,
14.6899909026143));
#220062=CARTESIAN_POINT('Ctrl Pts',(4.80030942463426,-36.7544157194788,
14.6881689928486));
#220063=CARTESIAN_POINT('Ctrl Pts',(4.79627155388648,-36.7543264781335,
14.6808813537858));
#220064=CARTESIAN_POINT('Ctrl Pts',(4.79230492339399,-36.7542382142925,
14.6735290275042));
#220065=CARTESIAN_POINT('Ctrl Pts',(4.78841194385701,-36.754151044688,14.666112978824));
#220066=CARTESIAN_POINT('Ctrl Pts',(4.78062598478305,-36.753976705479,14.6512808814637));
#220067=CARTESIAN_POINT('Ctrl Pts',(4.77313462953882,-36.7538067429022,
14.6361938945092));
#220068=CARTESIAN_POINT('Ctrl Pts',(4.76595866135481,-36.7536421294142,
14.6208602052897));
#220069=CARTESIAN_POINT('Ctrl Pts',(4.76237067726281,-36.7535598226702,
14.61319336068));
#220070=CARTESIAN_POINT('Ctrl Pts',(4.7588615399325,-36.7534788532714,14.6054648405039));
#220071=CARTESIAN_POINT('Ctrl Pts',(4.75543403817491,-36.7533993473847,
14.597675730961));
#220072=CARTESIAN_POINT('Ctrl Pts',(4.75372028729611,-36.7533595944413,
14.5937811761895));
#220073=CARTESIAN_POINT('Ctrl Pts',(4.75202694531063,-36.7533202073768,
14.5898714740763));
#220074=CARTESIAN_POINT('Ctrl Pts',(4.75035436669687,-36.7532812020927,
14.5859467626203));
#220075=CARTESIAN_POINT('Ctrl Pts',(4.74951807739,-36.7532616994507,14.5839844068923));
#220076=CARTESIAN_POINT('Ctrl Pts',(4.74868697892616,-36.7532422922535,
14.5820182988286));
#220077=CARTESIAN_POINT('Ctrl Pts',(4.74786111631443,-36.7532229825041,
14.5800484559218));
#220078=CARTESIAN_POINT('Ctrl Pts',(4.74703525370269,-36.7532036727547,
14.5780786130151));
#220079=CARTESIAN_POINT('Ctrl Pts',(4.74552485454905,-36.7531682912198,
14.5744322680815));
#220080=CARTESIAN_POINT('Ctrl Pts',(4.74539928126011,-36.7531653476056,
14.5741277402436));
#220081=CARTESIAN_POINT('Ctrl Pts',(4.74138093601424,-36.7530711519524,
14.5643828494329));
#220082=CARTESIAN_POINT('Ctrl Pts',(4.72601679207278,-36.7527101883006,
14.5303303938205));
#220083=CARTESIAN_POINT('Ctrl Pts',(4.70842174456418,-36.7522818532869,
14.4689087925178));
#220084=CARTESIAN_POINT('Ctrl Pts',(4.69082669705557,-36.7518535182731,
14.4074871912151));
#220085=CARTESIAN_POINT('Ctrl Pts',(4.67100503182494,-36.7513539129902,
14.3176467451408));
#220086=CARTESIAN_POINT('Ctrl Pts',(4.6723929223384,-36.751388920673,14.2003121721844));
#220087=CARTESIAN_POINT('Origin',(4.65982367003029,-37.2511711608692,14.2003145763039));
#220088=CARTESIAN_POINT('Origin',(4.65978511318461,-37.2512299168091,14.2003124145413));
#220089=CARTESIAN_POINT('',(4.67239292792911,-36.7513889196476,11.7003119440276));
#220090=CARTESIAN_POINT('Origin',(4.65978511338271,-37.2512299152402,11.7003119446059));
#220091=CARTESIAN_POINT('',(4.67239292515558,-36.7513889199549,16.200303945178));
#220092=CARTESIAN_POINT('Origin',(14.9243484520994,-34.5072977465426,14.3772946175011));
#220093=CARTESIAN_POINT('',(14.9433682726521,-34.6832555162175,11.7003119469051));
#220094=CARTESIAN_POINT('',(14.9433682731678,-34.683255516224,11.7003119474928));
#220095=CARTESIAN_POINT('',(14.9433682718648,-34.6832555169593,10.2003119479597));
#220096=CARTESIAN_POINT('Origin',(12.4641478902991,-35.0102019243121,15.3771923245761));
#220097=CARTESIAN_POINT('',(12.5908743495316,-36.1822644991724,12.7003112627649));
#220098=CARTESIAN_POINT('',(12.5908746848946,-36.1822644532907,16.2003039455829));
#220099=CARTESIAN_POINT('',(12.4831727922131,-35.1861591446232,12.7003112663425));
#220100=CARTESIAN_POINT('',(12.6231743305201,-36.4810032199949,12.7003105807309));
#220101=CARTESIAN_POINT('',(12.483172792121,-35.1861591461505,7.70031194424696));
#220102=CARTESIAN_POINT('',(12.4831727920542,-35.1861591454332,10.2003119482087));
#220103=CARTESIAN_POINT('',(12.4831727924213,-35.1861591461179,7.70031194424689));
#220104=CARTESIAN_POINT('Origin',(14.8630696039143,-38.0427928414824,7.70031194424092));
#220105=CARTESIAN_POINT('Origin',(5.70623295581235,4.23557607015084,7.70031192878385));
#220106=CARTESIAN_POINT('Origin',(5.70623295578201,4.23557606989149,7.7003119281953));
#220107=CARTESIAN_POINT('Origin',(41.7389054791717,28.0683265961947,14.3772945604037));
#220108=CARTESIAN_POINT('',(40.9954911226101,27.4447210251682,11.7003119444271));
#220109=CARTESIAN_POINT('',(40.9954911194253,27.4447210151671,12.9503118524022));
#220110=CARTESIAN_POINT('',(39.8990425626986,26.5249763421818,11.7003119468686));
#220111=CARTESIAN_POINT('',(40.9954911615328,27.4447210734209,11.7003119444276));
#220112=CARTESIAN_POINT('',(39.8990425628478,26.5249763429786,10.2003119488714));
#220113=CARTESIAN_POINT('Ctrl Pts',(35.7610384521202,35.2025694421604,14.6724147796814));
#220114=CARTESIAN_POINT('Ctrl Pts',(35.75523518051,35.1978607315696,14.6709600003216));
#220115=CARTESIAN_POINT('Ctrl Pts',(35.7004624625093,35.1534302992101,14.6587830622621));
#220116=CARTESIAN_POINT('Ctrl Pts',(35.5938771827934,35.0671168670165,14.6628345993631));
#220117=CARTESIAN_POINT('Ctrl Pts',(35.4541966969177,34.9540299877371,14.7354312212551));
#220118=CARTESIAN_POINT('Ctrl Pts',(35.3445031879824,34.8653010887894,14.8637905931882));
#220119=CARTESIAN_POINT('Ctrl Pts',(35.2772297773368,34.8109187316857,15.0274382630421));
#220120=CARTESIAN_POINT('Ctrl Pts',(35.2588504003292,34.7960431748236,15.1796434139349));
#220121=CARTESIAN_POINT('Ctrl Pts',(35.2660423739489,34.8018898986018,15.2708887379092));
#220122=CARTESIAN_POINT('Ctrl Pts',(35.2709571352124,34.8058595908046,15.3032732054365));
#220123=CARTESIAN_POINT('Ctrl Pts',(35.4210344787336,35.5462919419945,14.8693160931523));
#220124=CARTESIAN_POINT('Ctrl Pts',(35.4173408084064,35.5434363388959,14.8682940301629));
#220125=CARTESIAN_POINT('Ctrl Pts',(35.3824561328111,35.5164524262393,14.8596118578731));
#220126=CARTESIAN_POINT('Ctrl Pts',(35.3140509045366,35.4633762235449,14.8599809550161));
#220127=CARTESIAN_POINT('Ctrl Pts',(35.2227633095916,35.3926462975103,14.9034169675473));
#220128=CARTESIAN_POINT('Ctrl Pts',(35.1499855060605,35.336235691732,14.9839287556095));
#220129=CARTESIAN_POINT('Ctrl Pts',(35.1048708421138,35.3012596151198,15.0886939254151));
#220130=CARTESIAN_POINT('Ctrl Pts',(35.0924577276459,35.2916692272218,15.186969770693));
#220131=CARTESIAN_POINT('Ctrl Pts',(35.0973405577958,35.2954028843264,15.2458769489805));
#220132=CARTESIAN_POINT('Ctrl Pts',(35.1006431647787,35.2979674093147,15.2667558740653));
#220133=CARTESIAN_POINT('Ctrl Pts',(35.2384165567437,35.8767794245524,14.508829246162));
#220134=CARTESIAN_POINT('Ctrl Pts',(35.230896720709,35.870592796652,14.506680428979));
#220135=CARTESIAN_POINT('Ctrl Pts',(35.1598740248162,35.8121277886121,14.488412680693));
#220136=CARTESIAN_POINT('Ctrl Pts',(35.020553438842,35.6970469714847,14.488914532526));
#220137=CARTESIAN_POINT('Ctrl Pts',(34.8344424521215,35.5435172996602,14.5793983664618));
#220138=CARTESIAN_POINT('Ctrl Pts',(34.6859501257793,35.4209458465409,14.7475990113616));
#220139=CARTESIAN_POINT('Ctrl Pts',(34.5938488742971,35.3448946950434,14.9667311233367));
#220140=CARTESIAN_POINT('Ctrl Pts',(34.5684971992872,35.3240364059053,15.1723913690041));
#220141=CARTESIAN_POINT('Ctrl Pts',(34.5784735113049,35.3321545083976,15.2956644747223));
#220142=CARTESIAN_POINT('Ctrl Pts',(34.585216331306,35.3377320131889,15.3393537153504));
#220143=CARTESIAN_POINT('Ctrl Pts',(35.4380851456617,35.7870248132309,14.0349065988882));
#220144=CARTESIAN_POINT('Ctrl Pts',(35.4255154358603,35.776425304965,14.031459194443));
#220145=CARTESIAN_POINT('Ctrl Pts',(35.3068339130444,35.6763216719082,14.0023305063062));
#220146=CARTESIAN_POINT('Ctrl Pts',(35.0748373426824,35.480355280678,14.0066168157017));
#220147=CARTESIAN_POINT('Ctrl Pts',(34.7674650577478,35.2208399938903,14.1624158378887));
#220148=CARTESIAN_POINT('Ctrl Pts',(34.5238731054331,35.0151079889642,14.4458498370754));
#220149=CARTESIAN_POINT('Ctrl Pts',(34.3735055840013,34.8880858190871,14.8117513812078));
#220150=CARTESIAN_POINT('Ctrl Pts',(34.3322448224038,34.8532833814549,15.1538620282408));
#220151=CARTESIAN_POINT('Ctrl Pts',(34.3484444377787,34.8668838400489,15.3589362082108));
#220152=CARTESIAN_POINT('Ctrl Pts',(34.3594430937208,34.8761818815372,15.4316599079186));
#220153=CARTESIAN_POINT('',(35.1662185645874,34.9679101949884,15.200311981307));
#220154=CARTESIAN_POINT('Ctrl Pts',(35.1662233530897,34.9679047148125,15.2003119806314));
#220155=CARTESIAN_POINT('Ctrl Pts',(35.1662236032098,34.9679044288298,15.1764109328798));
#220156=CARTESIAN_POINT('Ctrl Pts',(35.1675635943078,34.968981178361,15.1524997553797));
#220157=CARTESIAN_POINT('Ctrl Pts',(35.1702286346502,34.9711242811044,15.12884070548));
#220158=CARTESIAN_POINT('Ctrl Pts',(35.1731265493384,34.973454650675,15.1031143000969));
#220159=CARTESIAN_POINT('Ctrl Pts',(35.1775903338017,34.9770451185812,15.0776865640395));
#220160=CARTESIAN_POINT('Ctrl Pts',(35.1835682848286,34.9818531177124,15.0528519748835));
#220161=CARTESIAN_POINT('Ctrl Pts',(35.1843260582579,34.9824625864039,15.0497039076433));
#220162=CARTESIAN_POINT('Ctrl Pts',(35.1851081327286,34.9830915931563,15.0465653157645));
#220163=CARTESIAN_POINT('Ctrl Pts',(35.1859143803849,34.9837400313943,15.0434367526356));
#220164=CARTESIAN_POINT('Ctrl Pts',(35.1920808153052,34.9886994903934,15.019508520688));
#220165=CARTESIAN_POINT('Ctrl Pts',(35.1996636474763,34.9947977040701,14.996170673197));
#220166=CARTESIAN_POINT('Ctrl Pts',(35.2085736024743,35.0019644270529,14.9737000030139));
#220167=CARTESIAN_POINT('Ctrl Pts',(35.2179600244118,35.0095143962548,14.9500276958472));
#220168=CARTESIAN_POINT('Ctrl Pts',(35.2288189642979,35.0182499113779,14.9273178619417));
#220169=CARTESIAN_POINT('Ctrl Pts',(35.2410149007214,35.0280615392626,14.9058546185219));
#220170=CARTESIAN_POINT('Ctrl Pts',(35.2433544461389,35.0299437029817,14.9017373264138));
#220171=CARTESIAN_POINT('Ctrl Pts',(35.2457431108942,35.0318653958137,14.8976657963268));
#220172=CARTESIAN_POINT('Ctrl Pts',(35.2481798271871,35.0338257479183,14.8936418809007));
#220173=CARTESIAN_POINT('Ctrl Pts',(35.2606590194354,35.0438653289971,14.8730341415673));
#220174=CARTESIAN_POINT('Ctrl Pts',(35.2744008706373,35.0549209779721,14.8536779822265));
#220175=CARTESIAN_POINT('Ctrl Pts',(35.2892358780757,35.0668580056798,14.8358132326883));
#220176=CARTESIAN_POINT('Ctrl Pts',(35.3039324635408,35.0786836517831,14.818115174936));
#220177=CARTESIAN_POINT('Ctrl Pts',(35.3197018576102,35.0913742643259,14.8018808904016));
#220178=CARTESIAN_POINT('Ctrl Pts',(35.3363521261096,35.1047752332206,14.7873078916379));
#220179=CARTESIAN_POINT('Ctrl Pts',(35.3410452262445,35.1085524749467,14.7832002976694));
#220180=CARTESIAN_POINT('Ctrl Pts',(35.3458081433403,35.1123860079251,14.7792244626047));
#220181=CARTESIAN_POINT('Ctrl Pts',(35.3506361859044,35.1162720274895,14.7753842605413));
#220182=CARTESIAN_POINT('Ctrl Pts',(35.3682131697912,35.130419480077,14.7614036112633));
#220183=CARTESIAN_POINT('Ctrl Pts',(35.386655815795,35.1452647986679,14.749222812871));
#220184=CARTESIAN_POINT('Ctrl Pts',(35.4057367615997,35.1606265108252,14.7389917147716));
#220185=CARTESIAN_POINT('Ctrl Pts',(35.4235364683502,35.1749567214125,14.7294476099998));
#220186=CARTESIAN_POINT('Ctrl Pts',(35.4418915586995,35.1897362395219,14.7216006457211));
#220187=CARTESIAN_POINT('Ctrl Pts',(35.4605929170887,35.2047964546432,14.7155399393074));
#220188=CARTESIAN_POINT('Ctrl Pts',(35.4666166050608,35.209647334178,14.7135877921121));
#220189=CARTESIAN_POINT('Ctrl Pts',(35.4726760241214,35.2145271676806,14.7118206659601));
#220190=CARTESIAN_POINT('Ctrl Pts',(35.4787636428342,35.2194298497668,14.7102405948856));
#220191=CARTESIAN_POINT('Ctrl Pts',(35.4977223265802,35.2346982828872,14.705319776219));
#220192=CARTESIAN_POINT('Ctrl Pts',(35.5169624900045,35.2501952269704,14.7022133954273));
#220193=CARTESIAN_POINT('Ctrl Pts',(35.5362812339225,35.2657576648684,14.7009550284661));
#220194=CARTESIAN_POINT('Ctrl Pts',(35.5428611077866,35.2710581584628,14.7005264345619));
#220195=CARTESIAN_POINT('Ctrl Pts',(35.5494498366324,35.2763660234504,14.7003119693606));
#220196=CARTESIAN_POINT('Ctrl Pts',(35.5560385942405,35.281674116736,14.7003119834973));
#220197=CARTESIAN_POINT('',(34.8418231552558,35.3351818566389,14.3417437093652));
#220198=CARTESIAN_POINT('Origin',(35.1857221197152,35.6236860964849,14.9604255117978));
#220199=CARTESIAN_POINT('Ctrl Pts',(34.8418233475297,35.3351816443566,14.3417437093722));
#220200=CARTESIAN_POINT('Ctrl Pts',(34.8418221860722,35.3351829455344,14.4128810651625));
#220201=CARTESIAN_POINT('Ctrl Pts',(34.8492596574898,35.3268554287934,14.4834380322845));
#220202=CARTESIAN_POINT('Ctrl Pts',(34.8761512201362,35.29668897897,14.621194768458));
#220203=CARTESIAN_POINT('Ctrl Pts',(34.8955552556284,35.2749028184304,14.687389181602));
#220204=CARTESIAN_POINT('Ctrl Pts',(34.9563690167284,35.2064323012468,14.8498705803933));
#220205=CARTESIAN_POINT('Ctrl Pts',(35.0010555970282,35.1559295504681,14.9341008552815));
#220206=CARTESIAN_POINT('Ctrl Pts',(35.0601613648156,35.0888567815805,15.0355037221709));
#220207=CARTESIAN_POINT('Ctrl Pts',(35.0814740371645,35.0646242184527,15.0699496382884));
#220208=CARTESIAN_POINT('Ctrl Pts',(35.113095183468,35.028592955067,15.119463725018));
#220209=CARTESIAN_POINT('Ctrl Pts',(35.1234646706984,35.0167653873068,15.1354504162387));
#220210=CARTESIAN_POINT('Ctrl Pts',(35.1390247832111,34.9989989858395,15.1592065184256));
#220211=CARTESIAN_POINT('Ctrl Pts',(35.144158572285,34.9931343204938,15.16700686744));
#220212=CARTESIAN_POINT('Ctrl Pts',(35.1569613335434,34.9785014405101,15.1863944281065));
#220213=CARTESIAN_POINT('Ctrl Pts',(35.1626702645194,34.9719698901652,15.1949822481068));
#220214=CARTESIAN_POINT('Ctrl Pts',(35.165159935416,34.9691214633539,15.1987558467187));
#220215=CARTESIAN_POINT('Ctrl Pts',(35.165433981955,34.9688080339144,15.1991489770503));
#220216=CARTESIAN_POINT('Ctrl Pts',(35.1662138273352,34.9679157231935,15.2003230040463));
#220217=CARTESIAN_POINT('Ctrl Pts',(36.4758392897234,33.4016009304202,15.2003119810934));
#220218=CARTESIAN_POINT('Ctrl Pts',(36.0482142799529,33.9363757418194,15.2003119814379));
#220219=CARTESIAN_POINT('Ctrl Pts',(35.6089331135463,34.4616178809594,15.2003119817768));
#220220=CARTESIAN_POINT('Ctrl Pts',(35.1582082299664,34.9770733370468,15.2003119821096));
#220221=CARTESIAN_POINT('Ctrl Pts',(36.4758392902682,33.4016009310547,14.9052302998912));
#220222=CARTESIAN_POINT('Ctrl Pts',(36.0482142804911,33.9363757424616,14.9052303002357));
#220223=CARTESIAN_POINT('Ctrl Pts',(35.6089331140777,34.4616178816099,14.9052303005745));
#220224=CARTESIAN_POINT('Ctrl Pts',(35.1582082304909,34.9770733377045,14.9052303009075));
#220225=CARTESIAN_POINT('Ctrl Pts',(36.6395380230568,33.5325002755854,14.6978324722032));
#220226=CARTESIAN_POINT('Ctrl Pts',(36.2099937423838,34.0696752687126,14.6978324725492));
#220227=CARTESIAN_POINT('Ctrl Pts',(35.7687409897944,34.5972748049441,14.6978324728895));
#220228=CARTESIAN_POINT('Ctrl Pts',(35.3159931582243,35.1150437334329,14.6978324732239));
#220229=CARTESIAN_POINT('Ctrl Pts',(36.8696530306128,33.7165084417468,14.7003299438098));
#220230=CARTESIAN_POINT('Ctrl Pts',(36.4374107874745,34.2570574245504,14.700329944158));
#220231=CARTESIAN_POINT('Ctrl Pts',(35.9933865316483,34.7879708071294,14.7003299445005));
#220232=CARTESIAN_POINT('Ctrl Pts',(35.5377949963885,35.3089918360368,14.7003299448369));
#220233=CARTESIAN_POINT('',(36.4682326767479,33.4111109872958,15.2003119744762));
#220234=CARTESIAN_POINT('Origin',(0.00278467143559169,4.23644579199149,
15.2003119941846));
#220235=CARTESIAN_POINT('Ctrl Pts',(36.468232668303,33.4111109970116,15.2003119744762));
#220236=CARTESIAN_POINT('Ctrl Pts',(36.4682326689478,33.4111109975481,15.1480015266123));
#220237=CARTESIAN_POINT('Ctrl Pts',(36.4745237332642,33.4163881927239,15.0960143426083));
#220238=CARTESIAN_POINT('Ctrl Pts',(36.5002293140308,33.4379510571377,14.9924488807277));
#220239=CARTESIAN_POINT('Ctrl Pts',(36.5204814587806,33.4549393623372,14.9419937587642));
#220240=CARTESIAN_POINT('Ctrl Pts',(36.5770412037636,33.5023839279242,14.8452545760513));
#220241=CARTESIAN_POINT('Ctrl Pts',(36.6147773503175,33.5340385098327,14.8016908093192));
#220242=CARTESIAN_POINT('Ctrl Pts',(36.6881256099898,33.5955659498538,14.7456697850834));
#220243=CARTESIAN_POINT('Ctrl Pts',(36.7206926327527,33.6228844649581,14.728080800182));
#220244=CARTESIAN_POINT('Ctrl Pts',(36.7862344362255,33.6778635387661,14.7057577907042));
#220245=CARTESIAN_POINT('Ctrl Pts',(36.8187504155145,33.7051392365737,14.7003118335685));
#220246=CARTESIAN_POINT('Ctrl Pts',(36.8514072538415,33.7325330925502,14.7003119825006));
#220247=CARTESIAN_POINT('Origin',(40.7579587133405,30.4833025002122,15.3772947172859));
#220248=CARTESIAN_POINT('',(38.6134828838817,28.6844308104752,7.70031194445458));
#220249=CARTESIAN_POINT('',(39.6954234465019,29.59200562319,7.70031194443803));
#220250=CARTESIAN_POINT('',(38.6134828836639,28.6844308083084,12.7003119477398));
#220251=CARTESIAN_POINT('',(38.6134828842046,28.6844308091008,10.2003119502525));
#220252=CARTESIAN_POINT('',(39.3863554638193,29.332747095724,12.7003119448285));
#220253=CARTESIAN_POINT('',(39.6179238030113,29.5269958364298,12.7003119449093));
#220254=CARTESIAN_POINT('',(39.386355463633,29.3327470958397,15.2003119775747));
#220255=CARTESIAN_POINT('',(39.3863554635526,29.3327470970779,16.2003039461769));
#220256=CARTESIAN_POINT('Ctrl Pts',(39.3863554635425,29.3327470948497,15.2003119775746));
#220257=CARTESIAN_POINT('Ctrl Pts',(39.3863554637693,29.33274709505,15.1344432253676));
#220258=CARTESIAN_POINT('Ctrl Pts',(39.3964126398113,29.3411834546703,15.0692628185782));
#220259=CARTESIAN_POINT('Ctrl Pts',(39.434992036647,29.373545388486,14.9490694048203));
#220260=CARTESIAN_POINT('Ctrl Pts',(39.4627292520981,29.3968124689505,14.8950444002253));
#220261=CARTESIAN_POINT('Ctrl Pts',(39.5324796110334,29.4553218465947,14.8034544112147));
#220262=CARTESIAN_POINT('Ctrl Pts',(39.5738882488918,29.4900570603915,14.7668109712819));
#220263=CARTESIAN_POINT('Ctrl Pts',(39.6443327878351,29.5491487438517,14.7274135746888));
#220264=CARTESIAN_POINT('Ctrl Pts',(39.6702666095363,29.5709030658446,14.7169319886945));
#220265=CARTESIAN_POINT('Ctrl Pts',(39.7218043741037,29.6141349943315,14.7035718160561));
#220266=CARTESIAN_POINT('Ctrl Pts',(39.7472109696973,29.6354470580771,14.7003119790259));
#220267=CARTESIAN_POINT('Ctrl Pts',(39.7726834505096,29.6568143889665,14.7003119798787));
#220268=CARTESIAN_POINT('Ctrl Pts',(40.3831815627396,27.6952082127764,15.2003119776563));
#220269=CARTESIAN_POINT('Ctrl Pts',(40.0492584968438,28.2700017884706,15.2003119780241));
#220270=CARTESIAN_POINT('Ctrl Pts',(39.7031405747127,28.8375356223318,15.2003119783873));
#220271=CARTESIAN_POINT('Ctrl Pts',(39.3449855599296,29.3975510274612,15.2003119787464));
#220272=CARTESIAN_POINT('Ctrl Pts',(40.3831815632296,27.6952082132581,14.9052317977392));
#220273=CARTESIAN_POINT('Ctrl Pts',(40.0492584973295,28.2700017889593,14.9052317981069));
#220274=CARTESIAN_POINT('Ctrl Pts',(39.7031405751941,28.8375356228272,14.9052317984702));
#220275=CARTESIAN_POINT('Ctrl Pts',(39.3449855604065,29.3975510279637,14.9052317988292));
#220276=CARTESIAN_POINT('Ctrl Pts',(40.5644157893517,27.8004952085743,14.6978341619451));
#220277=CARTESIAN_POINT('Ctrl Pts',(40.2289940188054,28.3778685575544,14.6978341623144));
#220278=CARTESIAN_POINT('Ctrl Pts',(39.8813226593934,28.9479495817203,14.6978341626794));
#220279=CARTESIAN_POINT('Ctrl Pts',(39.5215601827695,29.510478433142,14.69783416304));
#220280=CARTESIAN_POINT('Ctrl Pts',(40.8191818903409,27.948500129169,14.7003299155509));
#220281=CARTESIAN_POINT('Ctrl Pts',(40.4816533480915,28.5294999387447,14.7003299159226));
#220282=CARTESIAN_POINT('Ctrl Pts',(40.1317982777631,29.1031616206837,14.7003299162899));
#220283=CARTESIAN_POINT('Ctrl Pts',(39.7697761463636,29.669223694962,14.7003299166528));
#220284=CARTESIAN_POINT('',(40.3831693799674,27.6952011437093,15.2003119768447));
#220285=CARTESIAN_POINT('Origin',(0.00278467143559169,4.23644579199134,
15.200311988601));
#220286=CARTESIAN_POINT('Origin',(40.8155255287576,27.9463763884831,15.2003324570804));
#220287=CARTESIAN_POINT('Ctrl Pts',(40.2959023577504,27.9077828410979,15.3537598688277));
#220288=CARTESIAN_POINT('Ctrl Pts',(40.3044286841724,27.894034504989,15.3580201895599));
#220289=CARTESIAN_POINT('Ctrl Pts',(40.3840671084967,27.765575226677,15.3944849681185));
#220290=CARTESIAN_POINT('Ctrl Pts',(40.5421842521852,27.509749690648,15.4080758152057));
#220291=CARTESIAN_POINT('Ctrl Pts',(40.7592758301801,27.1553716536606,15.2777617195184));
#220292=CARTESIAN_POINT('Ctrl Pts',(40.9412711087473,26.856279330637,15.0045563719858));
#220293=CARTESIAN_POINT('Ctrl Pts',(41.0612018330968,26.658224640733,14.618253658324));
#220294=CARTESIAN_POINT('Ctrl Pts',(41.0931038650403,26.605309670155,14.2455222989551));
#220295=CARTESIAN_POINT('Ctrl Pts',(41.0795465975833,26.6278931007921,14.0245006633999));
#220296=CARTESIAN_POINT('Ctrl Pts',(41.0715673770761,26.641091066665,13.9525137202536));
#220297=CARTESIAN_POINT('Ctrl Pts',(40.1849527271095,27.734643976661,14.8739238504279));
#220298=CARTESIAN_POINT('Ctrl Pts',(40.1890319906468,27.7262291694802,14.8772815100428));
#220299=CARTESIAN_POINT('Ctrl Pts',(40.2273313685868,27.647337020851,14.9067870068721));
#220300=CARTESIAN_POINT('Ctrl Pts',(40.3071493520601,27.4851621903707,14.932305433645));
#220301=CARTESIAN_POINT('Ctrl Pts',(40.4261494384306,27.2468393634031,14.8748919614094));
#220302=CARTESIAN_POINT('Ctrl Pts',(40.5331705229001,27.0353551894236,14.717359177103));
#220303=CARTESIAN_POINT('Ctrl Pts',(40.6073337819275,26.8901189703571,14.4736395240942));
#220304=CARTESIAN_POINT('Ctrl Pts',(40.6275193222326,26.8505906992461,14.229806344389));
#220305=CARTESIAN_POINT('Ctrl Pts',(40.6190127809498,26.8674279911437,14.0854382468843));
#220306=CARTESIAN_POINT('Ctrl Pts',(40.6140106462349,26.8772053880369,14.0386465128279));
#220307=CARTESIAN_POINT('Ctrl Pts',(40.5479118943519,27.8685888395682,14.5234318201315));
#220308=CARTESIAN_POINT('Ctrl Pts',(40.5489410511827,27.8637506060467,14.5249866254643));
#220309=CARTESIAN_POINT('Ctrl Pts',(40.558632185281,27.8184325221628,14.5386130484414));
#220310=CARTESIAN_POINT('Ctrl Pts',(40.5793954278958,27.7260858163591,14.549725582266));
#220311=CARTESIAN_POINT('Ctrl Pts',(40.6117861344887,27.5926482205898,14.5209860062053));
#220312=CARTESIAN_POINT('Ctrl Pts',(40.6420617563286,27.4759385951884,14.4452907346718));
#220313=CARTESIAN_POINT('Ctrl Pts',(40.6636262344457,27.396638558197,14.3295454070007));
#220314=CARTESIAN_POINT('Ctrl Pts',(40.6695637866145,27.3751732285236,14.2142615018502));
#220315=CARTESIAN_POINT('Ctrl Pts',(40.6670786490507,27.3843221417758,14.1459919292276));
#220316=CARTESIAN_POINT('Ctrl Pts',(40.6656134871725,27.3896446494734,14.1238516558511));
#220317=CARTESIAN_POINT('Ctrl Pts',(40.937779939695,28.1446585351533,14.7339298790506));
#220318=CARTESIAN_POINT('Ctrl Pts',(40.9409122843529,28.1372352142719,14.7350019301251));
#220319=CARTESIAN_POINT('Ctrl Pts',(40.9699582674711,28.0681502169787,14.7433852535994));
#220320=CARTESIAN_POINT('Ctrl Pts',(41.0236396571667,27.9358126979865,14.7314999023505));
#220321=CARTESIAN_POINT('Ctrl Pts',(41.0875662946853,27.766919654299,14.6518943512542));
#220322=CARTESIAN_POINT('Ctrl Pts',(41.1338405433963,27.6354320191203,14.5234151040653));
#220323=CARTESIAN_POINT('Ctrl Pts',(41.1607525996329,27.5539826150722,14.3634294471042));
#220324=CARTESIAN_POINT('Ctrl Pts',(41.1674576811545,27.5330111744621,14.2180319175858));
#220325=CARTESIAN_POINT('Ctrl Pts',(41.1645490055546,27.5419980387869,14.1315872308209));
#220326=CARTESIAN_POINT('Ctrl Pts',(41.162824768449,27.5473177273538,14.1031953288666));
#220327=CARTESIAN_POINT('',(40.879176259543,26.8198565555183,14.2003111505728));
#220328=CARTESIAN_POINT('Ctrl Pts',(40.3831693799674,27.6952011437093,15.2003119768447));
#220329=CARTESIAN_POINT('Ctrl Pts',(40.4274971125838,27.6188767520999,15.2003096215586));
#220330=CARTESIAN_POINT('Ctrl Pts',(40.4660539178156,27.5520595610801,15.1889892360315));
#220331=CARTESIAN_POINT('Ctrl Pts',(40.514601686444,27.4675519498801,15.1660330082711));
#220332=CARTESIAN_POINT('Ctrl Pts',(40.5292574054019,27.4419695587503,15.1573682255181));
#220333=CARTESIAN_POINT('Ctrl Pts',(40.5490192083698,27.407412042042,15.1439750070369));
#220334=CARTESIAN_POINT('Ctrl Pts',(40.5552370314294,27.3965272352024,15.1394420638763));
#220335=CARTESIAN_POINT('Ctrl Pts',(40.5669527782754,27.3760005821795,15.1303971562856));
#220336=CARTESIAN_POINT('Ctrl Pts',(40.5734519224346,27.3646015886034,15.1250234678141));
#220337=CARTESIAN_POINT('Ctrl Pts',(40.5941907129787,27.328204938634,15.1071736993502));
#220338=CARTESIAN_POINT('Ctrl Pts',(40.6175366133212,27.2871596529836,15.0858678014841));
#220339=CARTESIAN_POINT('Ctrl Pts',(40.6598331479331,27.2124135673666,15.0337507080948));
#220340=CARTESIAN_POINT('Ctrl Pts',(40.6751187596788,27.1853472686981,15.0129550632622));
#220341=CARTESIAN_POINT('Ctrl Pts',(40.6991116788934,27.142754110058,14.9751788354942));
#220342=CARTESIAN_POINT('Ctrl Pts',(40.7072836360931,27.128229745277,14.9614886800899));
#220343=CARTESIAN_POINT('Ctrl Pts',(40.7238143126473,27.0988116488329,14.9316668563407));
#220344=CARTESIAN_POINT('Ctrl Pts',(40.7326680876359,27.0830346460053,14.9144999013685));
#220345=CARTESIAN_POINT('Ctrl Pts',(40.7719664186012,27.0129221634241,14.8323095499165));
#220346=CARTESIAN_POINT('Ctrl Pts',(40.7944530620875,26.972566051854,14.7666466627561));
#220347=CARTESIAN_POINT('Ctrl Pts',(40.8192909573977,26.92793190079,14.6798018913837));
#220348=CARTESIAN_POINT('Ctrl Pts',(40.8260988765225,26.9156792288307,14.6527252734236));
#220349=CARTESIAN_POINT('Ctrl Pts',(40.8346586097637,26.9002616577789,14.6157111634934));
#220350=CARTESIAN_POINT('Ctrl Pts',(40.8385246164232,26.893294450947,14.5980983575807));
#220351=CARTESIAN_POINT('Ctrl Pts',(40.8424208527991,26.886268330819,14.5792355516464));
#220352=CARTESIAN_POINT('Ctrl Pts',(40.8442281649899,26.8830082029426,14.5702374495762));
#220353=CARTESIAN_POINT('Ctrl Pts',(40.8449738850577,26.8816628379206,14.5664752040855));
#220354=CARTESIAN_POINT('Ctrl Pts',(40.8454647670919,26.8807771886733,14.5639880776182));
#220355=CARTESIAN_POINT('Ctrl Pts',(40.845488206558,26.8807349150265,14.563873369019));
#220356=CARTESIAN_POINT('Ctrl Pts',(40.875265838789,26.8270051106734,14.4117214816809));
#220357=CARTESIAN_POINT('Ctrl Pts',(40.8791339249569,26.8198928917553,14.2850660922823));
#220358=CARTESIAN_POINT('Ctrl Pts',(40.8791755263022,26.8198561501035,14.2003111505728));
#220359=CARTESIAN_POINT('Origin',(41.3168059633082,27.06165241024,14.2003143726326));
#220360=CARTESIAN_POINT('Origin',(41.3168264746911,27.0616497661169,14.2003117603853));
#220361=CARTESIAN_POINT('',(40.879177724952,26.819857366541,11.7003119427832));
#220362=CARTESIAN_POINT('',(40.8791777260869,26.8198573671519,16.2003039471407));
#220363=CARTESIAN_POINT('Origin',(41.3168264746397,27.0616497651265,11.7003119397463));
#220364=CARTESIAN_POINT('Origin',(47.3324282751376,-40.4095665456359,11.7003119442566));
#220365=CARTESIAN_POINT('Origin',(5.70623295667417,4.23557606750052,11.7003119277662));
#220366=CARTESIAN_POINT('',(45.7045068785655,4.04808241692407,11.7003119397633));
#220367=CARTESIAN_POINT('Origin',(5.7062329558569,4.23557607191697,11.700311941289));
#220368=CARTESIAN_POINT('Origin',(0.00278467161621165,4.2364457943664,11.7003119255637));
#220369=CARTESIAN_POINT('',(46.7041692062702,4.06359464146334,11.7003119442238));
#220370=CARTESIAN_POINT('Origin',(0.00278467136332949,4.23644579060621,
11.7003119186242));
#220371=CARTESIAN_POINT('Origin',(5.70623295667531,4.2355760675008,11.7003119508247));
#220372=CARTESIAN_POINT('Origin',(30.2572977428853,-30.3754307623197,11.7003119468708));
#220373=CARTESIAN_POINT('Origin',(27.6460479594324,-32.6728967783811,11.7003119454266));
#220374=CARTESIAN_POINT('',(31.550053797838,-36.7267023593484,11.7003119422591));
#220375=CARTESIAN_POINT('Origin',(31.5494163920467,-34.4767024530876,11.7003119442357));
#220376=CARTESIAN_POINT('Origin',(5.70623295667573,4.23557606750066,11.7003119354371));
#220377=CARTESIAN_POINT('',(46.7045089947791,4.22932421698135,20.2002959440534));
#220378=CARTESIAN_POINT('Ctrl Pts',(46.7041665006617,4.06359689611392,11.7003119440275));
#220379=CARTESIAN_POINT('Ctrl Pts',(46.7060402912263,4.10587897922625,12.1630404448283));
#220380=CARTESIAN_POINT('Ctrl Pts',(46.7061407312398,4.14404134417978,12.7945240250467));
#220381=CARTESIAN_POINT('Ctrl Pts',(46.706193498667,4.17666215771462,13.4216888190281));
#220382=CARTESIAN_POINT('Ctrl Pts',(46.7062093953031,4.18999706865648,13.7078797036173));
#220383=CARTESIAN_POINT('Ctrl Pts',(46.7062153497653,4.1959206487536,13.8441272678113));
#220384=CARTESIAN_POINT('Ctrl Pts',(46.7062175339624,4.19829992397638,13.9010516785874));
#220385=CARTESIAN_POINT('Ctrl Pts',(46.7062189145441,4.19985068479235,13.9386751963379));
#220386=CARTESIAN_POINT('Ctrl Pts',(46.7062195026702,4.20053119610813,13.9553963506344));
#220387=CARTESIAN_POINT('Ctrl Pts',(46.7062310991466,4.21442215955338,14.3024212488008));
#220388=CARTESIAN_POINT('Ctrl Pts',(46.7062345004102,4.22898918604474,14.8162293991462));
#220389=CARTESIAN_POINT('Ctrl Pts',(46.7062344704231,4.23715748063543,15.4574808735552));
#220390=CARTESIAN_POINT('Ctrl Pts',(46.7062343270153,4.23903498607103,15.7885587688447));
#220391=CARTESIAN_POINT('Ctrl Pts',(46.7062342888012,4.23944972772645,15.9687216122369));
#220392=CARTESIAN_POINT('Ctrl Pts',(46.706234285617,4.2394823728506,16.053559742347));
#220393=CARTESIAN_POINT('Ctrl Pts',(46.7062342875978,4.23946162288672,16.1022253195184));
#220394=CARTESIAN_POINT('Ctrl Pts',(46.7062342885252,4.2394518235902,16.1157853889213));
#220395=CARTESIAN_POINT('Ctrl Pts',(46.7062343209356,4.23910774030347,16.4728249488184));
#220396=CARTESIAN_POINT('Ctrl Pts',(46.7062344497229,4.23783195015702,16.9903206805526));
#220397=CARTESIAN_POINT('Ctrl Pts',(46.7062344867904,4.23498674391681,17.5908552607972));
#220398=CARTESIAN_POINT('Ctrl Pts',(46.706234399797,4.23298112427275,17.931763713583));
#220399=CARTESIAN_POINT('Ctrl Pts',(46.7062343069186,4.23185504061678,18.1012484946068));
#220400=CARTESIAN_POINT('Ctrl Pts',(46.7062342439264,4.23125576575643,18.1865829033462));
#220401=CARTESIAN_POINT('Ctrl Pts',(46.7062342419948,4.23123748458025,18.1891827608985));
#220402=CARTESIAN_POINT('Ctrl Pts',(46.7062342293142,4.23111767945301,18.2062133783403));
#220403=CARTESIAN_POINT('Ctrl Pts',(46.7062342153129,4.23099054530482,18.5387288150672));
#220404=CARTESIAN_POINT('Ctrl Pts',(46.7062341996047,4.23085454984147,19.1918987479163));
#220405=CARTESIAN_POINT('Ctrl Pts',(46.7062341994352,4.23085308316502,19.1989733519546));
#220406=CARTESIAN_POINT('Ctrl Pts',(46.7062341895979,4.2307679814202,19.6104664372875));
#220407=CARTESIAN_POINT('Ctrl Pts',(46.7062341372215,4.23025849155522,19.9431773450388));
#220408=CARTESIAN_POINT('Ctrl Pts',(46.7045089947791,4.22932421698121,20.2002959440533));
#220409=CARTESIAN_POINT('',(46.7044860433279,4.28124481906451,20.2002959439991));
#220410=CARTESIAN_POINT('Ctrl Pts',(46.7044860433279,4.28124481906451,20.2002959439989));
#220411=CARTESIAN_POINT('Ctrl Pts',(46.7027796528941,4.26393682548181,20.200295944005));
#220412=CARTESIAN_POINT('Ctrl Pts',(46.7027866338951,4.24663065205266,20.2002959440119));
#220413=CARTESIAN_POINT('Ctrl Pts',(46.7045089947791,4.22932421698121,20.2002959440533));
#220414=CARTESIAN_POINT('Origin',(70.886569451876,4.30336911909137,20.4502959860739));
#220415=CARTESIAN_POINT('Origin',(0.00278467158523199,4.2364457948409,20.7002959453138));
#220416=CARTESIAN_POINT('Origin',(0.00278467154807061,4.23644579416788,
20.7002959452889));
#220417=CARTESIAN_POINT('Origin',(0.00325619929341769,4.23160024705666,
21.700295944091));
#220418=CARTESIAN_POINT('Origin',(35.9435444652741,41.4002961202324,11.7003119432964));
#220419=CARTESIAN_POINT('',(32.4676489118988,37.8061133076331,11.7003119442238));
#220420=CARTESIAN_POINT('Origin',(35.943544465275,41.4002961202327,11.7003119421937));
#220421=CARTESIAN_POINT('',(32.4676489146674,37.8061133090867,16.2003039429656));
#220422=CARTESIAN_POINT('Origin',(33.939716063074,34.5784589786467,8.02332916619314));
#220423=CARTESIAN_POINT('',(34.0753100401775,34.6922006312197,11.7003119424351));
#220424=CARTESIAN_POINT('',(34.8418229519645,35.3351820873701,11.70031194454));
#220425=CARTESIAN_POINT('',(34.0753100532857,34.6922006153815,11.7003119424168));
#220426=CARTESIAN_POINT('',(34.8418229824297,35.3351820541454,16.2003039438947));
#220427=CARTESIAN_POINT('',(34.075310021085,34.6922006549268,8.20031187289182));
#220428=CARTESIAN_POINT('',(34.8848935842819,35.3713115081619,8.20031187289111));
#220429=CARTESIAN_POINT('',(34.0753100263344,34.6922006480325,10.2003119456212));
#220430=CARTESIAN_POINT('Origin',(35.5662854864378,32.6545217959308,7.52332920405117));
#220431=CARTESIAN_POINT('',(35.7018794768285,32.7682634329135,12.700311941343));
#220432=CARTESIAN_POINT('',(35.7018794774935,32.7682634348615,7.70031194392288));
#220433=CARTESIAN_POINT('',(35.7018794768393,32.7682634343017,10.2003119443808));
#220434=CARTESIAN_POINT('',(35.7018794780709,32.7682634337887,7.70031194388579));
#220435=CARTESIAN_POINT('',(36.4682326764159,33.4111109868688,12.7003119428591));
#220436=CARTESIAN_POINT('',(36.4682326850178,33.41111097782,16.2003039446228));
#220437=CARTESIAN_POINT('',(36.6981295478906,33.6039576507031,12.7003119424239));
#220438=CARTESIAN_POINT('Origin',(34.2298407406062,35.844606266391,7.7003119442783));
#220439=CARTESIAN_POINT('',(34.4065906093794,34.3174717877575,7.70031194435603));
#220440=CARTESIAN_POINT('Origin',(0.00278467142884153,4.23644579679376,
7.70031192632729));
#220441=CARTESIAN_POINT('',(36.0158125000095,35.6673511837191,7.70031194382696));
#220442=CARTESIAN_POINT('Origin',(0.00278467137874827,4.23644579677784,
7.70031193010468));
#220443=CARTESIAN_POINT('Origin',(-46.6759735951084,23.6288636148981,8.02332920553511));
#220444=CARTESIAN_POINT('',(-45.7074607459286,23.3691930878945,11.7003119441747));
#220445=CARTESIAN_POINT('',(-45.7074607398057,23.3691930894069,12.9503118258645));
#220446=CARTESIAN_POINT('',(-44.3306039379793,23.0000403689846,11.7003119422224));
#220447=CARTESIAN_POINT('',(-45.7074607816993,23.3691930896228,11.7003119441747));
#220448=CARTESIAN_POINT('',(-44.3306039385023,23.0000403697039,8.20031194566475));
#220449=CARTESIAN_POINT('',(-44.3306039383005,23.0000403692276,10.2003119405114));
#220450=CARTESIAN_POINT('',(-45.4178161604059,23.2915357061586,8.20031194489943));
#220451=CARTESIAN_POINT('Ctrl Pts',(-45.5957938822741,22.7184914806567,
15.2003119243811));
#220452=CARTESIAN_POINT('Ctrl Pts',(-45.8930744090796,22.1221703775583,
15.2003119246233));
#220453=CARTESIAN_POINT('Ctrl Pts',(-46.1786013844947,21.5201330731259,
15.2003119248674));
#220454=CARTESIAN_POINT('Ctrl Pts',(-46.4522649509141,20.9126112035335,
15.2003119251136));
#220455=CARTESIAN_POINT('Ctrl Pts',(-45.5957938812276,22.7184914800119,
14.9074187039523));
#220456=CARTESIAN_POINT('Ctrl Pts',(-45.8930744080264,22.1221703769274,
14.9074187041944));
#220457=CARTESIAN_POINT('Ctrl Pts',(-46.1786013834347,21.5201330725088,
14.9074187044386));
#220458=CARTESIAN_POINT('Ctrl Pts',(-46.4522649498478,20.9126112029304,
14.9074187046848));
#220459=CARTESIAN_POINT('Ctrl Pts',(-45.7811451027514,22.8108935574173,
14.700311921422));
#220460=CARTESIAN_POINT('Ctrl Pts',(-46.0796340464265,22.2121484661473,
14.7003119216651));
#220461=CARTESIAN_POINT('Ctrl Pts',(-46.3663216616503,21.607663937732,14.7003119219103));
#220462=CARTESIAN_POINT('Ctrl Pts',(-46.6410976442571,20.9976725499249,
14.7003119221575));
#220463=CARTESIAN_POINT('Ctrl Pts',(-46.0432713142384,22.9415698287005,
14.7003119222911));
#220464=CARTESIAN_POINT('Ctrl Pts',(-46.3434692174506,22.3393967004617,
14.7003119225354));
#220465=CARTESIAN_POINT('Ctrl Pts',(-46.6317982252437,21.7314512746772,
14.7003119227821));
#220466=CARTESIAN_POINT('Ctrl Pts',(-46.9081474019202,21.1179674606953,
14.7003119230307));
#220467=CARTESIAN_POINT('',(-46.4138261871464,20.9977352342592,15.2003119243319));
#220468=CARTESIAN_POINT('',(-45.5957815266312,22.7184853164451,15.2003119236781));
#220469=CARTESIAN_POINT('Origin',(0.00213664387523238,-0.0131823360081285,
15.2003119146484));
#220470=CARTESIAN_POINT('Origin',(-46.0432769701824,22.941572258413,15.2003319999568));
#220471=CARTESIAN_POINT('Ctrl Pts',(-46.9032018170234,21.1289430259375,
14.7003119230262));
#220472=CARTESIAN_POINT('Ctrl Pts',(-46.870845170508,21.120267800078,14.7003119229489));
#220473=CARTESIAN_POINT('Ctrl Pts',(-46.8385600720758,21.1116117571639,
14.7035914918041));
#220474=CARTESIAN_POINT('Ctrl Pts',(-46.7730987438999,21.0940607477671,
14.7170293720781));
#220475=CARTESIAN_POINT('Ctrl Pts',(-46.7401580180518,21.0852289228554,
14.7275710334416));
#220476=CARTESIAN_POINT('Ctrl Pts',(-46.6509151800052,21.0613017901048,
14.76710445474));
#220477=CARTESIAN_POINT('Ctrl Pts',(-46.5984964742032,21.0472476725988,
14.8037950706241));
#220478=CARTESIAN_POINT('Ctrl Pts',(-46.5102481578,21.0235871836642,14.8954939448829));
#220479=CARTESIAN_POINT('Ctrl Pts',(-46.4751596817461,21.0141795197742,
14.9495512630803));
#220480=CARTESIAN_POINT('Ctrl Pts',(-46.4264958042271,21.0011321191759,
15.0696450769264));
#220481=CARTESIAN_POINT('Ctrl Pts',(-46.413826187883,20.9977352349063,15.1346249017855));
#220482=CARTESIAN_POINT('Ctrl Pts',(-46.4138261880577,20.9977352349459,
15.2003119243319));
#220483=CARTESIAN_POINT('Ctrl Pts',(-45.7239512268697,22.5296813617777,
15.351796003634));
#220484=CARTESIAN_POINT('Ctrl Pts',(-45.717285868352,22.544212068163,15.3561492305402));
#220485=CARTESIAN_POINT('Ctrl Pts',(-45.65400706407,22.6821312531564,15.3941586860135));
#220486=CARTESIAN_POINT('Ctrl Pts',(-45.5274842208419,22.957509900902,15.4106162430251));
#220487=CARTESIAN_POINT('Ctrl Pts',(-45.3506751579657,23.3397548888016,
15.2821581695556));
#220488=CARTESIAN_POINT('Ctrl Pts',(-45.2008798394365,23.6620321587017,
15.0080003149807));
#220489=CARTESIAN_POINT('Ctrl Pts',(-45.1016660654901,23.8747326936929,
14.6186600197716));
#220490=CARTESIAN_POINT('Ctrl Pts',(-45.0754472637628,23.9306982709367,
14.2434861189925));
#220491=CARTESIAN_POINT('Ctrl Pts',(-45.0869643507427,23.9062479067869,
14.0218491297049));
#220492=CARTESIAN_POINT('Ctrl Pts',(-45.093539134184,23.8921739789859,13.9501947801564));
#220493=CARTESIAN_POINT('Ctrl Pts',(-45.5211218567426,22.5322090149858,
14.8707724191296));
#220494=CARTESIAN_POINT('Ctrl Pts',(-45.5162638268751,22.5401007003919,
14.8743224159844));
#220495=CARTESIAN_POINT('Ctrl Pts',(-45.4700236667362,22.6153776836894,
14.906173676333));
#220496=CARTESIAN_POINT('Ctrl Pts',(-45.3753203266135,22.7728380426446,
14.9363077775396));
#220497=CARTESIAN_POINT('Ctrl Pts',(-45.2367191276273,23.0094053827818,
14.8828412685364));
#220498=CARTESIAN_POINT('Ctrl Pts',(-45.1146866464011,23.2222096884895,
14.7250613433702));
#220499=CARTESIAN_POINT('Ctrl Pts',(-45.0315621157532,23.369233596561,14.4772346558683));
#220500=CARTESIAN_POINT('Ctrl Pts',(-45.0092561442409,23.4087713594445,
14.228801896119));
#220501=CARTESIAN_POINT('Ctrl Pts',(-45.0190605833168,23.3915835117935,
14.0823104449388));
#220502=CARTESIAN_POINT('Ctrl Pts',(-45.0246135213475,23.3817350930346,
14.0352003461613));
#220503=CARTESIAN_POINT('Ctrl Pts',(-45.8347175416132,22.7615019412335,
14.5220487760004));
#220504=CARTESIAN_POINT('Ctrl Pts',(-45.8310034379299,22.7649379562783,
14.5236869737876));
#220505=CARTESIAN_POINT('Ctrl Pts',(-45.7957079020999,22.7977090234252,
14.5383459020456));
#220506=CARTESIAN_POINT('Ctrl Pts',(-45.7244846510093,22.8661813638554,
14.5514835767374));
#220507=CARTESIAN_POINT('Ctrl Pts',(-45.6233464476316,22.9689033923822,
14.5244534004441));
#220508=CARTESIAN_POINT('Ctrl Pts',(-45.5365610246538,23.0612351036088,
14.44861972655));
#220509=CARTESIAN_POINT('Ctrl Pts',(-45.4785766559498,23.1250070597208,
14.3310542016116));
#220510=CARTESIAN_POINT('Ctrl Pts',(-45.4631860041287,23.1421547278164,
14.2137678091746));
#220511=CARTESIAN_POINT('Ctrl Pts',(-45.4699454570304,23.1347010314011,
14.1445930300454));
#220512=CARTESIAN_POINT('Ctrl Pts',(-45.4737970940128,23.1304294764458,
14.1223329772178));
#220513=CARTESIAN_POINT('Ctrl Pts',(-46.278531523783,22.935175904818,14.7350934442414));
#220514=CARTESIAN_POINT('Ctrl Pts',(-46.273889148746,22.9418269532449,14.7360657376573));
#220515=CARTESIAN_POINT('Ctrl Pts',(-46.2299654354383,23.0045762773591,
14.7436713036618));
#220516=CARTESIAN_POINT('Ctrl Pts',(-46.1449661060286,23.1225834955943,
14.7300714209944));
#220517=CARTESIAN_POINT('Ctrl Pts',(-46.0344087177516,23.2681288860124,
14.6483648491785));
#220518=CARTESIAN_POINT('Ctrl Pts',(-45.9469462849227,23.3773556230204,
14.5191253677923));
#220519=CARTESIAN_POINT('Ctrl Pts',(-45.8921917911621,23.4428287099357,
14.3601462596965));
#220520=CARTESIAN_POINT('Ctrl Pts',(-45.8782024309767,23.4591983813148,
14.2168989917555));
#220521=CARTESIAN_POINT('Ctrl Pts',(-45.8843345926129,23.4519624392637,
14.1319931661732));
#220522=CARTESIAN_POINT('Ctrl Pts',(-45.8879006994245,23.4477509502568,
14.1042850399293));
#220523=CARTESIAN_POINT('',(-45.1350200538565,23.6202078756189,14.2003108948705));
#220524=CARTESIAN_POINT('Ctrl Pts',(-45.5957815266312,22.7184853164451,
15.2003119236781));
#220525=CARTESIAN_POINT('Ctrl Pts',(-45.5525949759174,22.8050910456774,
15.2003101781884));
#220526=CARTESIAN_POINT('Ctrl Pts',(-45.5157628084131,22.8784187300867,
15.1869537035051));
#220527=CARTESIAN_POINT('Ctrl Pts',(-45.4709376036298,22.9672787845436,
15.1622524147224));
#220528=CARTESIAN_POINT('Ctrl Pts',(-45.4577089962855,22.9934283417404,
15.1532042903687));
#220529=CARTESIAN_POINT('Ctrl Pts',(-45.4403708942941,23.0276451617439,
15.1398585276753));
#220530=CARTESIAN_POINT('Ctrl Pts',(-45.43500792148,23.038218062559,15.1354435816209));
#220531=CARTESIAN_POINT('Ctrl Pts',(-45.4250951850975,23.0577459864377,
15.1268751315872));
#220532=CARTESIAN_POINT('Ctrl Pts',(-45.4210446520264,23.0657190030254,
15.1231952294138));
#220533=CARTESIAN_POINT('Ctrl Pts',(-45.3977769616633,23.1114872870366,
15.1011238373181));
#220534=CARTESIAN_POINT('Ctrl Pts',(-45.3748789364465,23.1564117940287,
15.0769603287723));
#220535=CARTESIAN_POINT('Ctrl Pts',(-45.33616449119,23.2320179095511,15.0235039435783));
#220536=CARTESIAN_POINT('Ctrl Pts',(-45.3225497747142,23.2585549561935,
15.0027933043271));
#220537=CARTESIAN_POINT('Ctrl Pts',(-45.2945555424491,23.3129961389373,
14.9542900150217));
#220538=CARTESIAN_POINT('Ctrl Pts',(-45.2807915258648,23.3397080052981,
14.9278770408953));
#220539=CARTESIAN_POINT('Ctrl Pts',(-45.2360599917994,23.4263138542742,
14.8278102973529));
#220540=CARTESIAN_POINT('Ctrl Pts',(-45.2154323346848,23.4660208958149,
14.7629450018922));
#220541=CARTESIAN_POINT('Ctrl Pts',(-45.1932757337315,23.5086326747789,
14.6815735443502));
#220542=CARTESIAN_POINT('Ctrl Pts',(-45.1873423618174,23.5200280908676,
14.6570076944689));
#220543=CARTESIAN_POINT('Ctrl Pts',(-45.1800318549556,23.53405880509,14.6248275637667));
#220544=CARTESIAN_POINT('Ctrl Pts',(-45.1776410499127,23.5386447976063,
14.6138191098295));
#220545=CARTESIAN_POINT('Ctrl Pts',(-45.1746424706839,23.5443949902658,
14.599803623895));
#220546=CARTESIAN_POINT('Ctrl Pts',(-45.1727808277776,23.5479640245595,
14.5910027244728));
#220547=CARTESIAN_POINT('Ctrl Pts',(-45.1663488042365,23.5602898400191,
14.5589822283494));
#220548=CARTESIAN_POINT('Ctrl Pts',(-45.1608891799166,23.5707456293287,
14.5301442117662));
#220549=CARTESIAN_POINT('Ctrl Pts',(-45.1526021252381,23.5865954031615,
14.4744424843922));
#220550=CARTESIAN_POINT('Ctrl Pts',(-45.1498326445009,23.5918890191299,
14.4538009270391));
#220551=CARTESIAN_POINT('Ctrl Pts',(-45.1446692459287,23.6017531392514,
14.4082438423828));
#220552=CARTESIAN_POINT('Ctrl Pts',(-45.1424341099572,23.6060203784118,
14.3842025919858));
#220553=CARTESIAN_POINT('Ctrl Pts',(-45.134508735941,23.6211500630853,14.2810024671576));
#220554=CARTESIAN_POINT('Ctrl Pts',(-45.1350196018976,23.6201880017634,
14.2259339648991));
#220555=CARTESIAN_POINT('Ctrl Pts',(-45.1350191196825,23.6202073861669,
14.2003108948705));
#220556=CARTESIAN_POINT('Origin',(-45.577965761048,23.8521136740754,14.2003151892097));
#220557=CARTESIAN_POINT('Origin',(-45.5779775498118,23.8521362681925,14.2003117079839));
#220558=CARTESIAN_POINT('',(-45.1350219217277,23.6202088582488,11.7003119436279));
#220559=CARTESIAN_POINT('',(-45.1350219224507,23.6202088533187,16.2003039526501));
#220560=CARTESIAN_POINT('Origin',(-45.5779775498639,23.8521362697615,11.7003119441286));
#220561=CARTESIAN_POINT('Origin',(36.4715391757364,22.3995978420747,11.7003119439567));
#220562=CARTESIAN_POINT('Origin',(20.7650973289848,51.5842689714833,11.7003119440666));
#220563=CARTESIAN_POINT('Origin',(29.0594493560579,47.7948970614926,11.7003119440383));
#220564=CARTESIAN_POINT('Origin',(0.00278467126911153,4.23644579051498,
11.7003119578175));
#220565=CARTESIAN_POINT('',(22.403491328906,44.0698278857616,11.7003119450603));
#220566=CARTESIAN_POINT('Origin',(0.00278467160498508,4.23644579435575,
11.7003119310284));
#220567=CARTESIAN_POINT('',(18.2822693816447,46.1214123843342,11.7003119440477));
#220568=CARTESIAN_POINT('',(20.3428803532962,45.0956201353439,11.7003119450493));
#220569=CARTESIAN_POINT('',(0.00306105269892498,49.9366206781254,11.7003119451847));
#220570=CARTESIAN_POINT('Origin',(0.00278467161727747,4.23644579437408,
11.7003119701133));
#220571=CARTESIAN_POINT('Origin',(0.00213664330054542,-0.0131823390402985,
11.7003119439813));
#220572=CARTESIAN_POINT('',(-42.7900926278237,27.6404860738043,11.7003119447861));
#220573=CARTESIAN_POINT('Origin',(0.00213664412129333,-0.0131823337930825,
11.7003119316315));
#220574=CARTESIAN_POINT('Origin',(-46.9895281707533,30.3542917267859,11.7003119464871));
#220575=CARTESIAN_POINT('Origin',(-42.1337018107008,38.0643653192772,11.7003119441734));
#220576=CARTESIAN_POINT('Origin',(-34.6418564237749,43.9207884281387,11.7003119441715));
#220577=CARTESIAN_POINT('',(-42.1330644049274,35.8143654080614,11.7003119445181));
#220578=CARTESIAN_POINT('Origin',(-42.1337018107174,38.064365319395,11.7003119439765));
#220579=CARTESIAN_POINT('',(29.0600867618133,45.5448971496824,11.7003119444771));
#220580=CARTESIAN_POINT('Origin',(29.0594493560234,47.7948970610004,11.7003119439411));
#220581=CARTESIAN_POINT('Origin',(25.009989687746,43.9132612576111,11.7003119445528));
#220582=CARTESIAN_POINT('Origin',(-37.1465146773178,35.1478466540841,11.7003119437916));
#220583=CARTESIAN_POINT('Origin',(-39.9603951905276,31.9135510386468,11.7003119457254));
#220584=CARTESIAN_POINT('Origin',(28.7442754475213,41.2977017623483,11.700311944745));
#220585=CARTESIAN_POINT('',(-28.1230417849652,42.9125231862159,11.7003119442784));
#220586=CARTESIAN_POINT('Origin',(-46.9895281707534,30.3542917267858,11.7003119437933));
#220587=CARTESIAN_POINT('',(-42.7900926301401,27.6404860699033,16.2003039553598));
#220588=CARTESIAN_POINT('Origin',(0.00213664332292751,-0.0131823394316655,
20.7002959637446));
#220589=CARTESIAN_POINT('',(-50.947840713332,-0.00535512014238293,20.7002959458245));
#220590=CARTESIAN_POINT('Origin',(0.00213664343910125,-0.0131823394606556,
20.7002959392221));
#220591=CARTESIAN_POINT('',(-49.9478407654248,-0.00556543623332573,21.7002959457788));
#220592=CARTESIAN_POINT('Origin',(-49.9478406829582,-0.00556543888507122,
20.7002959441442));
#220593=CARTESIAN_POINT('Origin',(0.00213986725420057,-0.01318318545529,
21.7002957565903));
#220594=CARTESIAN_POINT('Origin',(-49.6280334266407,13.5495039739388,11.7003119447384));
#220595=CARTESIAN_POINT('',(-49.1457186432132,13.4176993689569,11.7003119460061));
#220596=CARTESIAN_POINT('',(-49.1457182799826,13.4176992749271,14.2003119418639));
#220597=CARTESIAN_POINT('',(-49.1457186423348,13.4176993673131,16.2003039459276));
#220598=CARTESIAN_POINT('Origin',(-49.6280315299506,13.5495052722121,14.2003119757371));
#220599=CARTESIAN_POINT('',(-49.4985502361288,14.032447135499,11.7003119443351));
#220600=CARTESIAN_POINT('',(-49.4985502413311,14.0324471325974,11.2003119585827));
#220601=CARTESIAN_POINT('Origin',(-49.628033426641,13.5495039739385,11.7003119452821));
#220602=CARTESIAN_POINT('Ctrl Pts',(-49.2271465062419,13.2650175923816,
13.9666060881598));
#220603=CARTESIAN_POINT('Ctrl Pts',(-49.2309607539195,13.2510524674287,
14.0391730617876));
#220604=CARTESIAN_POINT('Ctrl Pts',(-49.2367906070945,13.2295040274025,
14.2520827303719));
#220605=CARTESIAN_POINT('Ctrl Pts',(-49.2215300491501,13.2857062626506,
14.6045889211022));
#220606=CARTESIAN_POINT('Ctrl Pts',(-49.1668690009097,13.4851870018683,
14.9719264690577));
#220607=CARTESIAN_POINT('Ctrl Pts',(-49.081929380791,13.7906588966769,15.2452396021788));
#220608=CARTESIAN_POINT('Ctrl Pts',(-48.9756647795181,14.1655579056655,
15.3950986052319));
#220609=CARTESIAN_POINT('Ctrl Pts',(-48.8942853160517,14.4462451329507,
15.4020122306214));
#220610=CARTESIAN_POINT('Ctrl Pts',(-48.8522335987469,14.5899042688876,
15.3766469330738));
#220611=CARTESIAN_POINT('Ctrl Pts',(-48.8484234701273,14.6029128621547,
15.3741063752894));
#220612=CARTESIAN_POINT('Ctrl Pts',(-48.9075011301662,13.6704320333264,
14.0616867505762));
#220613=CARTESIAN_POINT('Ctrl Pts',(-48.909784880857,13.6621829047118,14.1047181978188));
#220614=CARTESIAN_POINT('Ctrl Pts',(-48.9132437239352,13.6494284821043,
14.2310233673097));
#220615=CARTESIAN_POINT('Ctrl Pts',(-48.9041386226145,13.6827029925097,
14.4401483779677));
#220616=CARTESIAN_POINT('Ctrl Pts',(-48.871454031197,13.8002170069339,14.657489680787));
#220617=CARTESIAN_POINT('Ctrl Pts',(-48.8205073881184,13.9789362939354,
14.819108744519));
#220618=CARTESIAN_POINT('Ctrl Pts',(-48.7561961209209,14.1975020229366,
14.9091110453881));
#220619=CARTESIAN_POINT('Ctrl Pts',(-48.7060225061761,14.3618008920721,
14.9156058958023));
#220620=CARTESIAN_POINT('Ctrl Pts',(-48.6798167763279,14.4464785521667,
14.9019810499117));
#220621=CARTESIAN_POINT('Ctrl Pts',(-48.6774408547861,14.4541513770507,
14.9006036352531));
#220622=CARTESIAN_POINT('Ctrl Pts',(-49.1700297446958,14.1191690331452,
14.13438845911));
#220623=CARTESIAN_POINT('Ctrl Pts',(-49.1711479888681,14.1152532161829,
14.1548528255679));
#220624=CARTESIAN_POINT('Ctrl Pts',(-49.1728347941822,14.1091976010736,
14.2149166583958));
#220625=CARTESIAN_POINT('Ctrl Pts',(-49.168400310766,14.1249959540595,14.3143647266182));
#220626=CARTESIAN_POINT('Ctrl Pts',(-49.1522706164218,14.1807629532538,
14.4177516516349));
#220627=CARTESIAN_POINT('Ctrl Pts',(-49.1265136283899,14.2654695504717,
14.4946370717093));
#220628=CARTESIAN_POINT('Ctrl Pts',(-49.0930238461861,14.3688180836317,
14.5373774177569));
#220629=CARTESIAN_POINT('Ctrl Pts',(-49.066143831581,14.4462325884864,14.5403359438849));
#220630=CARTESIAN_POINT('Ctrl Pts',(-49.0519105350948,14.4860370620047,
14.533779397028));
#220631=CARTESIAN_POINT('Ctrl Pts',(-49.0506184124499,14.4896430560969,
14.5331173239332));
#220632=CARTESIAN_POINT('Ctrl Pts',(-49.6895781647705,14.0554464585848,
14.0946666872047));
#220633=CARTESIAN_POINT('Ctrl Pts',(-49.6913394281495,14.0491142555605,
14.1274828222637));
#220634=CARTESIAN_POINT('Ctrl Pts',(-49.694047921088,14.039365444724,14.2237115296194));
#220635=CARTESIAN_POINT('Ctrl Pts',(-49.6870144344475,14.0647842620183,
14.3830270063472));
#220636=CARTESIAN_POINT('Ctrl Pts',(-49.661514049446,14.1555005743623,14.5496393414984));
#220637=CARTESIAN_POINT('Ctrl Pts',(-49.6209448075931,14.295373589831,14.6736981947952));
#220638=CARTESIAN_POINT('Ctrl Pts',(-49.5689707850769,14.4673229929141,
14.7403075139353));
#220639=CARTESIAN_POINT('Ctrl Pts',(-49.5286218895275,14.5949675478163,
14.7409920724687));
#220640=CARTESIAN_POINT('Ctrl Pts',(-49.5076590437914,14.6595846999347,
14.7280772476051));
#220641=CARTESIAN_POINT('Ctrl Pts',(-49.5057579752481,14.6654297656349,
14.7267967296479));
#220642=CARTESIAN_POINT('',(-48.8753703828861,14.370473993858,15.2003119267098));
#220643=CARTESIAN_POINT('Ctrl Pts',(-49.1457186408194,13.4176993735347,
14.2003119418638));
#220644=CARTESIAN_POINT('Ctrl Pts',(-49.1457804058579,13.4174733556502,
14.2656829852842));
#220645=CARTESIAN_POINT('Ctrl Pts',(-49.1441146181789,13.4235735982707,
14.3311146118044));
#220646=CARTESIAN_POINT('Ctrl Pts',(-49.1407697565416,13.4357958072985,
14.3952720833986));
#220647=CARTESIAN_POINT('Ctrl Pts',(-49.1374248949043,13.4480180163264,
14.4594295549929));
#220648=CARTESIAN_POINT('Ctrl Pts',(-49.1322269636921,13.4669947448983,
14.5238228906703));
#220649=CARTESIAN_POINT('Ctrl Pts',(-49.1257420137786,13.4905875515619,
14.5825938585658));
#220650=CARTESIAN_POINT('Ctrl Pts',(-49.1224995388219,13.5023839548938,
14.6119793425135));
#220651=CARTESIAN_POINT('Ctrl Pts',(-49.1188238909311,13.5157400962967,
14.6415120751592));
#220652=CARTESIAN_POINT('Ctrl Pts',(-49.1146760758122,13.5307820332589,
14.6709824381235));
#220653=CARTESIAN_POINT('Ctrl Pts',(-49.1126021682527,13.53830300174,14.6857176196056));
#220654=CARTESIAN_POINT('Ctrl Pts',(-49.1104102295721,13.546245297129,14.700436555022));
#220655=CARTESIAN_POINT('Ctrl Pts',(-49.1080954658866,13.5546238500248,
14.7151088498321));
#220656=CARTESIAN_POINT('Ctrl Pts',(-49.1069380840438,13.5588131264727,
14.7224449972372));
#220657=CARTESIAN_POINT('Ctrl Pts',(-49.1057499944426,13.563111466882,14.7297694844908));
#220658=CARTESIAN_POINT('Ctrl Pts',(-49.104530607,13.5675206681834,14.737078177239));
#220659=CARTESIAN_POINT('Ctrl Pts',(-49.1039209132787,13.5697252688342,
14.740732523613));
#220660=CARTESIAN_POINT('Ctrl Pts',(-49.103303394998,13.5719575846807,14.7443829213607));
#220661=CARTESIAN_POINT('Ctrl Pts',(-49.1026779784169,13.5742178379201,
14.7480288432911));
#220662=CARTESIAN_POINT('Ctrl Pts',(-49.1023652701264,13.5753479645398,
14.7498518042563));
#220663=CARTESIAN_POINT('Ctrl Pts',(-49.1020505872543,13.5764850755062,
14.7516736462671));
#220664=CARTESIAN_POINT('Ctrl Pts',(-49.1017339206153,13.5776291983284,
14.7534943021871));
#220665=CARTESIAN_POINT('Ctrl Pts',(-49.1014172539762,13.5787733211506,
14.755314958107));
#220666=CARTESIAN_POINT('Ctrl Pts',(-49.1013416840366,13.5790464415035,
14.7557560342124));
#220667=CARTESIAN_POINT('Ctrl Pts',(-49.1007779602073,13.581082629786,14.7589526441559));
#220668=CARTESIAN_POINT('Ctrl Pts',(-49.0917583789392,13.613661642308,14.8100984032517));
#220669=CARTESIAN_POINT('Ctrl Pts',(-49.0836389930726,13.6428553632541,
14.8462623243247));
#220670=CARTESIAN_POINT('Ctrl Pts',(-49.0778011331282,13.6638045536731,
14.8707425139924));
#220671=CARTESIAN_POINT('Ctrl Pts',(-49.074882203156,13.6742791488825,14.8829826088262));
#220672=CARTESIAN_POINT('Ctrl Pts',(-49.0725181886706,13.6827497857286,
14.892292877647));
#220673=CARTESIAN_POINT('Ctrl Pts',(-49.070795301321,13.6889201624017,14.8989450813148));
#220674=CARTESIAN_POINT('Ctrl Pts',(-49.0699338576462,13.6920053507382,
14.9022711831487));
#220675=CARTESIAN_POINT('Ctrl Pts',(-49.0692318658255,13.6945183878702,
14.9049306994758));
#220676=CARTESIAN_POINT('Ctrl Pts',(-49.0686953544335,13.6964387225213,
14.9069441308989));
#220677=CARTESIAN_POINT('Ctrl Pts',(-49.0684270987375,13.6973988898469,
14.9079508466105));
#220678=CARTESIAN_POINT('Ctrl Pts',(-49.0682002114413,13.6982108810754,
14.9087960410961));
#220679=CARTESIAN_POINT('Ctrl Pts',(-49.0680151138045,13.6988732740369,
14.909481200534));
#220680=CARTESIAN_POINT('Ctrl Pts',(-49.0679225649861,13.6992044705177,
14.9098237802529));
#220681=CARTESIAN_POINT('Ctrl Pts',(-49.067840463366,13.6994982673711,14.91012635121));
#220682=CARTESIAN_POINT('Ctrl Pts',(-49.0677741040656,13.6997357255792,
14.9103691571048));
#220683=CARTESIAN_POINT('Ctrl Pts',(-49.0677077447651,13.6999731837873,
14.9106119629996));
#220684=CARTESIAN_POINT('Ctrl Pts',(-49.067646655057,13.700191853434,14.910834861869));
#220685=CARTESIAN_POINT('Ctrl Pts',(-49.0672575837009,13.7015838928923,
14.9122429652825));
#220686=CARTESIAN_POINT('Ctrl Pts',(-49.0548073003035,13.746129155558,14.957302274514));
#220687=CARTESIAN_POINT('Ctrl Pts',(-49.0408085473597,13.7959753488619,
14.9989697638572));
#220688=CARTESIAN_POINT('Ctrl Pts',(-49.025791470767,13.8490875848601,15.0353573195975));
#220689=CARTESIAN_POINT('Ctrl Pts',(-49.0182829324707,13.8756437028592,
15.0535510974677));
#220690=CARTESIAN_POINT('Ctrl Pts',(-49.0105190810233,13.9030202249654,
15.0704180620586));
#220691=CARTESIAN_POINT('Ctrl Pts',(-49.0025288056725,13.9311006054331,
15.0858912694142));
#220692=CARTESIAN_POINT('Ctrl Pts',(-48.998533667997,13.9451407956669,15.093627873092));
#220693=CARTESIAN_POINT('Ctrl Pts',(-48.9944821150032,13.9593563115572,
15.1010173318487));
#220694=CARTESIAN_POINT('Ctrl Pts',(-48.9903781402386,13.9737314658725,
15.1080535553562));
#220695=CARTESIAN_POINT('Ctrl Pts',(-48.9883261528563,13.9809190430302,
15.1115716671099));
#220696=CARTESIAN_POINT('Ctrl Pts',(-48.9862610607106,13.9881465299843,
15.1150014700512));
#220697=CARTESIAN_POINT('Ctrl Pts',(-48.9841833641038,13.9954119777917,
15.1183421759584));
#220698=CARTESIAN_POINT('Ctrl Pts',(-48.9821056674971,14.002677425599,15.1216828818656));
#220699=CARTESIAN_POINT('Ctrl Pts',(-48.9804438291033,14.0084850843239,
15.12429014562));
#220700=CARTESIAN_POINT('Ctrl Pts',(-48.9779129642387,14.0173202551093,
15.1280962122925));
#220701=CARTESIAN_POINT('Ctrl Pts',(-48.952280614151,14.1068019946644,15.1666436806999));
#220702=CARTESIAN_POINT('Ctrl Pts',(-48.9284565956815,14.1890266715563,
15.1858067051638));
#220703=CARTESIAN_POINT('Ctrl Pts',(-48.9078082158778,14.2597835922045,
15.1943762330157));
#220704=CARTESIAN_POINT('Ctrl Pts',(-48.8958364051644,14.3008080439399,
15.1993447955044));
#220705=CARTESIAN_POINT('Ctrl Pts',(-48.8849333342909,14.3379778599687,
15.2007522343295));
#220706=CARTESIAN_POINT('Ctrl Pts',(-48.8753703829346,14.3704739938721,
15.2003119435745));
#220707=CARTESIAN_POINT('Origin',(-49.3550167851494,14.5116169517243,15.2003017238673));
#220708=CARTESIAN_POINT('Ctrl Pts',(-48.2562652820578,16.3277756035237,
15.2003119264553));
#220709=CARTESIAN_POINT('Ctrl Pts',(-48.4757655743214,15.6795435131203,
15.2003119267165));
#220710=CARTESIAN_POINT('Ctrl Pts',(-48.6821619970279,15.0270209173226,
15.200311926979));
#220711=CARTESIAN_POINT('Ctrl Pts',(-48.8753707728677,14.3704726782182,
15.2003119272428));
#220712=CARTESIAN_POINT('Ctrl Pts',(-48.2562652812263,16.3277756031192,
14.9052128815537));
#220713=CARTESIAN_POINT('Ctrl Pts',(-48.4757655734862,15.679543512727,14.9052128818149));
#220714=CARTESIAN_POINT('Ctrl Pts',(-48.6821619961889,15.0270209169412,
14.9052128820774));
#220715=CARTESIAN_POINT('Ctrl Pts',(-48.8753707720254,14.3704726778481,
14.9052128823412));
#220716=CARTESIAN_POINT('Ctrl Pts',(-48.4548107599363,16.3950058300608,
14.6978128318428));
#220717=CARTESIAN_POINT('Ctrl Pts',(-48.6752141237622,15.7441067729737,
14.6978128321049));
#220718=CARTESIAN_POINT('Ctrl Pts',(-48.8824597058841,15.088899558427,14.6978128323686));
#220719=CARTESIAN_POINT('Ctrl Pts',(-49.0764633843148,14.4296501382088,
14.6978128326334));
#220720=CARTESIAN_POINT('Ctrl Pts',(-48.7338972720548,16.489508357604,14.7003301714197));
#220721=CARTESIAN_POINT('Ctrl Pts',(-48.9555700432489,15.8348604645437,
14.7003301716833));
#220722=CARTESIAN_POINT('Ctrl Pts',(-49.1640092508418,15.175879601304,14.7003301719485));
#220723=CARTESIAN_POINT('Ctrl Pts',(-49.3591302883478,14.5128332514166,
14.7003301722149));
#220724=CARTESIAN_POINT('',(-48.2601911881381,16.316176956035,15.2003117091359));
#220725=CARTESIAN_POINT('Origin',(0.00213664387516133,-0.0131823360085548,
15.2003119215559));
#220726=CARTESIAN_POINT('Ctrl Pts',(-48.2601913158882,16.3161765837651,
15.2003117091359));
#220727=CARTESIAN_POINT('Ctrl Pts',(-48.260191329409,16.3161765873876,15.1679425996826));
#220728=CARTESIAN_POINT('Ctrl Pts',(-48.263233649221,16.3169922717748,15.1356513317107));
#220729=CARTESIAN_POINT('Ctrl Pts',(-48.2756955265991,16.3203334585845,
15.0701372945171));
#220730=CARTESIAN_POINT('Ctrl Pts',(-48.2854700782933,16.322954139419,15.0371610020028));
#220731=CARTESIAN_POINT('Ctrl Pts',(-48.322698880641,16.3329356518089,14.9462486294314));
#220732=CARTESIAN_POINT('Ctrl Pts',(-48.3577849721132,16.3423426763339,
14.8924214056701));
#220733=CARTESIAN_POINT('Ctrl Pts',(-48.4457500922171,16.3659272367062,
14.8014402312));
#220734=CARTESIAN_POINT('Ctrl Pts',(-48.4978189541066,16.379887556612,14.765146991688));
#220735=CARTESIAN_POINT('Ctrl Pts',(-48.5858252768768,16.4034831639445,
14.726561798192));
#220736=CARTESIAN_POINT('Ctrl Pts',(-48.617826752825,16.4120631640715,14.7164098808503));
#220737=CARTESIAN_POINT('Ctrl Pts',(-48.6813984177288,16.4291075308335,
14.7034689719053));
#220738=CARTESIAN_POINT('Ctrl Pts',(-48.7127338818163,16.4375089647641,
14.7003107456921));
#220739=CARTESIAN_POINT('Ctrl Pts',(-48.7441425121721,16.4459300154965,
14.7003119252483));
#220740=CARTESIAN_POINT('Origin',(-48.1503341951494,21.4633149787674,7.5233292037305));
#220741=CARTESIAN_POINT('',(-45.4346805809111,20.7352139238581,7.70031194393056));
#220742=CARTESIAN_POINT('',(-46.8053369124664,21.1027042089603,7.70031194381531));
#220743=CARTESIAN_POINT('',(-45.4346805804563,20.735213921977,12.7003119388748));
#220744=CARTESIAN_POINT('',(-45.4346805809968,20.7352139222971,10.2003119391132));
#220745=CARTESIAN_POINT('',(-46.4138261866108,20.9977352348528,12.7003119448702));
#220746=CARTESIAN_POINT('',(-46.7070347817135,21.0763481648078,12.7003119439531));
#220747=CARTESIAN_POINT('',(-46.4138261865708,20.9977352326175,16.2003039509025));
#220748=CARTESIAN_POINT('Origin',(-47.8739481548074,13.5968707814872,14.3772947183612));
#220749=CARTESIAN_POINT('',(-48.0448933678871,13.6427033500719,11.7003119461818));
#220750=CARTESIAN_POINT('',(-48.0448933670473,13.64270335329,11.7003119462585));
#220751=CARTESIAN_POINT('',(-48.0448933688643,13.6427033476249,10.2003119461958));
#220752=CARTESIAN_POINT('Origin',(-47.121319216222,16.0108305810927,15.3771811431859));
#220753=CARTESIAN_POINT('',(-47.292264428289,16.0566631520808,12.7003119478077));
#220754=CARTESIAN_POINT('',(-47.2922644288037,16.0566631537834,7.70031194452628));
#220755=CARTESIAN_POINT('',(-47.2922644283992,16.0566631533977,10.2003119476949));
#220756=CARTESIAN_POINT('',(-47.2922644291254,16.0566631524134,7.70031194456216));
#220757=CARTESIAN_POINT('',(-48.2601911751041,16.3161769535601,12.700311944487));
#220758=CARTESIAN_POINT('',(-48.260191061318,16.3161773279722,16.2003039478174));
#220759=CARTESIAN_POINT('',(-48.550488440582,16.3940089115582,12.7003119462942));
#220760=CARTESIAN_POINT('Origin',(-50.1104020472867,23.2801623392299,7.70031194409739));
#220761=CARTESIAN_POINT('Origin',(0.00213664262737723,-0.0131823363425099,
7.70031193412123));
#220762=CARTESIAN_POINT('',(-44.5639021628769,22.5449313249156,7.70031194431667));
#220763=CARTESIAN_POINT('',(-44.5639021628769,22.5449313249156,7.70031194416717));
#220764=CARTESIAN_POINT('Origin',(0.00213664290647841,-0.0131823363761896,
7.70031192965753));
#220765=CARTESIAN_POINT('Origin',(-52.230137992007,-21.70915747923,8.02332542272715));
#220766=CARTESIAN_POINT('',(-51.4511503016845,-21.7092762707054,14.2003119443616));
#220767=CARTESIAN_POINT('',(-51.0036689091315,-21.7093445036753,14.2003119443288));
#220768=CARTESIAN_POINT('',(-51.4511502963035,-21.709276279216,11.7003119441365));
#220769=CARTESIAN_POINT('',(-51.4511502998207,-21.7092762814917,12.9503119442671));
#220770=CARTESIAN_POINT('',(-49.9544504688811,-21.7095045028833,11.7003119441867));
#220771=CARTESIAN_POINT('',(-49.7507172562236,-21.709535573668,11.7003119441932));
#220772=CARTESIAN_POINT('',(-49.9544504688709,-21.7095045002344,8.02332542274335));
#220773=CARTESIAN_POINT('',(-52.0531683702696,-21.7091844679408,14.2003118475714));
#220774=CARTESIAN_POINT('Origin',(-51.4510740673706,-21.2092762860996,14.2003119444293));
#220775=CARTESIAN_POINT('',(-50.9510740727951,-21.2093525624928,14.2003119564815));
#220776=CARTESIAN_POINT('Origin',(-51.4510740671248,-21.2092762732433,14.200311944484));
#220777=CARTESIAN_POINT('',(-50.9510740725106,-21.209352589994,11.7003119438956));
#220778=CARTESIAN_POINT('',(-50.9510740724999,-21.2093525881542,16.2003039405458));
#220779=CARTESIAN_POINT('Origin',(-51.4510740674211,-21.2092762870907,11.7003119439796));
#220780=CARTESIAN_POINT('Origin',(-47.8734105588797,-22.4246622660678,11.7003119442535));
#220781=CARTESIAN_POINT('',(-49.9494642520877,-0.00540026797651194,11.7003119421277));
#220782=CARTESIAN_POINT('',(-49.9545594752949,-22.4243449104532,11.7003119441879));
#220783=CARTESIAN_POINT('',(-50.9478406937809,-0.00512037001584531,11.7003119430446));
#220784=CARTESIAN_POINT('',(-50.9513900805586,-23.2816645081635,11.7003119438485));
#220785=CARTESIAN_POINT('Origin',(0.00213664415390724,-0.0131823338115566,
11.7003119710128));
#220786=CARTESIAN_POINT('Origin',(0.00213664330097174,-0.0131823390400143,
11.700311948272));
#220787=CARTESIAN_POINT('Origin',(-51.4527514625887,-32.2092761619936,11.7003119442047));
#220788=CARTESIAN_POINT('',(-50.9527514689339,-32.2093523907671,11.7003119434465));
#220789=CARTESIAN_POINT('',(-50.9527514688963,-32.2093523914091,14.2003119455486));
#220790=CARTESIAN_POINT('',(-50.9527514689244,-32.2093523908831,16.2003039405449));
#220791=CARTESIAN_POINT('Origin',(-51.4527514630687,-32.2092761447334,14.2003119441947));
#220792=CARTESIAN_POINT('',(-51.452675260519,-31.7092761564174,11.7003119433332));
#220793=CARTESIAN_POINT('',(-51.4526752526184,-31.7092761504276,11.2003123142569));
#220794=CARTESIAN_POINT('Origin',(-51.4527514625886,-32.2092761619933,11.7003119408601));
#220795=CARTESIAN_POINT('Origin',(-51.4525989727212,-31.2092761563457,14.2003119441113));
#220796=CARTESIAN_POINT('',(-50.9525989783388,-31.2093524037164,15.2003119451537));
#220797=CARTESIAN_POINT('Origin',(-50.952598978534,-31.2093524018945,14.2003119437217));
#220798=CARTESIAN_POINT('Origin',(-51.4525989781511,-31.209276156888,15.2003119429067));
#220799=CARTESIAN_POINT('Origin',(-51.4525989781511,-31.2092761568883,15.2003119429067));
#220800=CARTESIAN_POINT('',(-50.952293997161,-29.2093524257012,15.2003119446602));
#220801=CARTESIAN_POINT('',(-50.9513900805601,-23.2816645081584,15.2003119449333));
#220802=CARTESIAN_POINT('Origin',(-51.4522939970504,-29.2092761802735,15.2003119428694));
#220803=CARTESIAN_POINT('Origin',(-52.7303065703473,-24.2090812368741,7.52332920417778));
#220804=CARTESIAN_POINT('',(-49.9548316952724,-24.2095045379352,7.70031194426551));
#220805=CARTESIAN_POINT('',(-51.0039708896527,-24.2093445882466,7.70031194418237));
#220806=CARTESIAN_POINT('',(-49.9548316925705,-24.2095044749769,12.7003119314664));
#220807=CARTESIAN_POINT('',(-49.9548316953518,-24.2095045042677,7.70031194434686));
#220808=CARTESIAN_POINT('',(-50.9515315442448,-24.2093524840712,12.7003119306024));
#220809=CARTESIAN_POINT('',(-51.253915342765,-24.2093063730781,12.7003119160881));
#220810=CARTESIAN_POINT('',(-50.9515315441976,-24.2093524840783,15.2003119438997));
#220811=CARTESIAN_POINT('',(-50.9515315442444,-24.2093524843767,16.2003039405455));
#220812=CARTESIAN_POINT('Origin',(-51.4515315442988,-24.2092762377817,15.2003119428441));
#220813=CARTESIAN_POINT('Origin',(-52.0533709911258,-24.209184463935,14.2003119151866));
#220814=CARTESIAN_POINT('Origin',(-51.4515315442991,-24.20927623848,15.2003119428442));
#220815=CARTESIAN_POINT('',(-50.9512265631525,-22.209352506874,15.2003119437239));
#220816=CARTESIAN_POINT('',(-50.9513900805602,-23.2816645081584,15.2003119439465));
#220817=CARTESIAN_POINT('Origin',(-51.4512265574179,-22.209276261294,15.2003119444091));
#220818=CARTESIAN_POINT('Origin',(-51.4512265574735,-22.2092762617265,14.2003119443001));
#220819=CARTESIAN_POINT('Origin',(-51.4512265574569,-22.2092762617257,14.2003119443004));
#220820=CARTESIAN_POINT('Origin',(-50.9512265632881,-22.2093525154546,14.2003119528279));
#220821=CARTESIAN_POINT('Origin',(-49.7789917829904,-31.7095313711792,14.3772944289594));
#220822=CARTESIAN_POINT('',(-49.9559748449001,-31.7095043360757,11.7003119436173));
#220823=CARTESIAN_POINT('',(-51.0049770509118,-31.7093444201225,11.7003119429523));
#220824=CARTESIAN_POINT('',(-49.9559745072104,-31.7095042766994,8.20031383599748));
#220825=CARTESIAN_POINT('',(-51.0049770509728,-31.7093444200489,8.20031378648643));
#220826=CARTESIAN_POINT('',(-49.9559753746883,-31.7095042891359,10.2003119036307));
#220827=CARTESIAN_POINT('Origin',(-49.7786104035452,-29.2095314011328,15.3772946846183));
#220828=CARTESIAN_POINT('',(-49.9555937330814,-29.209504413819,12.7003119190321));
#220829=CARTESIAN_POINT('',(-49.9555941482207,-29.2095044205718,7.70031194435226));
#220830=CARTESIAN_POINT('',(-49.9555941482381,-29.2095044150858,10.2003119037605));
#220831=CARTESIAN_POINT('',(-51.0047333425263,-29.2093444423071,7.70031194429436));
#220832=CARTESIAN_POINT('Origin',(-52.0537634286022,-29.2091844618236,14.2003119161281));
#220833=CARTESIAN_POINT('',(-50.9522939971703,-29.2093524255489,12.7003119193252));
#220834=CARTESIAN_POINT('',(-50.9522939971693,-29.2093524257669,16.2003039405452));
#220835=CARTESIAN_POINT('',(-51.2547009181854,-29.2093063111486,12.7003118938866));
#220836=CARTESIAN_POINT('Origin',(-52.2298451573869,-22.0291572707237,7.70031194415729));
#220837=CARTESIAN_POINT('',(-49.9558991094199,-31.2095046154798,7.70031194434914));
#220838=CARTESIAN_POINT('',(-49.9571075254224,-39.133901879278,7.70031194384863));
#220839=CARTESIAN_POINT('',(-51.0050383237154,-31.2093446446119,7.70031194433926));
#220840=CARTESIAN_POINT('',(-49.9545267141704,-22.2095044441946,7.70031194423431));
#220841=CARTESIAN_POINT('Origin',(-2.45826721655504,-46.7425254082161,11.5203122581379));
#220842=CARTESIAN_POINT('',(-2.45724902822554,-40.0654688525974,11.7003119442034));
#220843=CARTESIAN_POINT('',(-2.45724902832828,-40.0654688525607,12.8107573441507));
#220844=CARTESIAN_POINT('',(-2.45698287957808,-38.3201397259552,11.7003119438643));
#220845=CARTESIAN_POINT('',(-2.45757309987454,-42.1906600599144,11.7003119442032));
#220846=CARTESIAN_POINT('',(-2.45698287810185,-38.3201397287561,16.2003039426708));
#220847=CARTESIAN_POINT('Origin',(-0.456982904527621,-38.3204446516351,
11.7003119426672));
#220848=CARTESIAN_POINT('',(-0.170329089484795,-36.3410938599964,11.7003119440052));
#220849=CARTESIAN_POINT('Origin',(-0.456982904527621,-38.3204446516348,
11.7003119435003));
#220850=CARTESIAN_POINT('',(-0.170329089579795,-36.3410938606518,11.7003119440002));
#220851=CARTESIAN_POINT('Origin',(-3.45865421471892,-49.2802982110948,12.8772946371005));
#220852=CARTESIAN_POINT('',(-3.45724902227078,-40.0653533635224,12.7003119441903));
#220853=CARTESIAN_POINT('',(-3.45724902202186,-40.0653533635555,11.7003119442222));
#220854=CARTESIAN_POINT('',(-3.45724902236956,-40.0653533634963,13.4892485335936));
#220855=CARTESIAN_POINT('',(-3.45698286991109,-38.3199871972406,12.7003119435027));
#220856=CARTESIAN_POINT('',(-3.45107295251161,0.435964788481442,12.7003119441883));
#220857=CARTESIAN_POINT('',(-3.45698286962723,-38.3199871947576,11.7003119435746));
#220858=CARTESIAN_POINT('',(-3.4569828694822,-38.3199871969131,12.200311942976));
#220859=CARTESIAN_POINT('',(-3.45757308802682,-42.1905075693672,11.7003119442182));
#220860=CARTESIAN_POINT('Origin',(-0.456982905329326,-38.320444659096,11.7003119424057));
#220861=CARTESIAN_POINT('',(-0.0269914426515072,-35.3514200141029,12.7003119445426));
#220862=CARTESIAN_POINT('Origin',(-0.456982905408623,-38.3204446597239,
12.7003119430526));
#220863=CARTESIAN_POINT('',(-0.0313332208236261,-35.3507927108137,11.7003119440332));
#220864=CARTESIAN_POINT('',(-0.0269914500258039,-35.3514200126196,12.7003098106105));
#220865=CARTESIAN_POINT('Origin',(-0.456982905329255,-38.3204446590966,
11.7003119431615));
#220866=CARTESIAN_POINT('Origin',(5.70623295587716,4.23557607231501,12.7002959281536));
#220867=CARTESIAN_POINT('Origin',(5.70623295585683,4.23557607191924,11.7003119281154));
#220868=CARTESIAN_POINT('Origin',(5.70623295587716,4.23557607231501,12.7003119441923));
#220869=CARTESIAN_POINT('Origin',(5.70623295587716,4.23557607231274,12.7003119393167));
#220870=CARTESIAN_POINT('',(45.7044760532257,4.04125758186709,12.700311939452));
#220871=CARTESIAN_POINT('Origin',(5.70623295587723,4.23557607231274,12.7003119359562));
#220872=CARTESIAN_POINT('',(45.7043575195748,4.12210892525948,12.4262004224288));
#220873=CARTESIAN_POINT('Ctrl Pts',(45.7044760532257,4.04125758186709,12.700311939452));
#220874=CARTESIAN_POINT('Ctrl Pts',(45.7058545814591,4.06113017733546,12.6892570093808));
#220875=CARTESIAN_POINT('Ctrl Pts',(45.7058818392207,4.06749634539253,12.6785880325789));
#220876=CARTESIAN_POINT('Ctrl Pts',(45.7059333222178,4.08023068837878,12.6580219837615));
#220877=CARTESIAN_POINT('Ctrl Pts',(45.7059618272118,4.08779928145549,12.6463323223021));
#220878=CARTESIAN_POINT('Ctrl Pts',(45.7059986827753,4.09813680044493,12.6308952619451));
#220879=CARTESIAN_POINT('Ctrl Pts',(45.7060206612474,4.10471329364782,12.6164394482221));
#220880=CARTESIAN_POINT('Ctrl Pts',(45.706035881705,4.10952481136263,12.5976666068154));
#220881=CARTESIAN_POINT('Ctrl Pts',(45.7060446549727,4.11234027266346,12.5841920397259));
#220882=CARTESIAN_POINT('Ctrl Pts',(45.7060491575345,4.1138163027604,12.5749711253589));
#220883=CARTESIAN_POINT('Ctrl Pts',(45.7060696079302,4.12057624980037,12.5237371678042));
#220884=CARTESIAN_POINT('Ctrl Pts',(45.7060762953481,4.12308227281443,12.4760447739978));
#220885=CARTESIAN_POINT('Ctrl Pts',(45.7043575195748,4.12210892525948,12.4262004224288));
#220886=CARTESIAN_POINT('',(45.7043576188079,4.12214610747981,12.2919680609125));
#220887=CARTESIAN_POINT('Origin',(43.9549867710134,4.12709525656282,12.3590843244835));
#220888=CARTESIAN_POINT('',(45.7043587614362,4.12257511888384,12.2486218293091));
#220889=CARTESIAN_POINT('Ctrl Pts',(45.7043576188068,4.12214610748009,12.2919680608847));
#220890=CARTESIAN_POINT('Ctrl Pts',(45.7060740659855,4.12229664776106,12.2775190393059));
#220891=CARTESIAN_POINT('Ctrl Pts',(45.7060744531939,4.12243345674895,12.2630712993215));
#220892=CARTESIAN_POINT('Ctrl Pts',(45.7043587614362,4.12257511888384,12.2486218293091));
#220893=CARTESIAN_POINT('',(45.7043600684642,4.12306784978099,12.0766163721554));
#220894=CARTESIAN_POINT('Origin',(42.8316724542939,4.13091957501734,12.1626204698592));
#220895=CARTESIAN_POINT('Ctrl Pts',(45.704360068456,4.12306784978199,12.0766163718826));
#220896=CARTESIAN_POINT('Ctrl Pts',(45.7060765101741,4.12316306295253,12.0674086975799));
#220897=CARTESIAN_POINT('Ctrl Pts',(45.706076156658,4.12303690556143,12.0488622201066));
#220898=CARTESIAN_POINT('Ctrl Pts',(45.7060743773965,4.12240634034589,12.0189384725215));
#220899=CARTESIAN_POINT('Ctrl Pts',(45.7060733170865,4.12203251635461,12.0043383970137));
#220900=CARTESIAN_POINT('Ctrl Pts',(45.7060725433959,4.12176028219392,11.9942104328403));
#220901=CARTESIAN_POINT('Ctrl Pts',(45.7060719887346,4.1215655428752,11.9873331130455));
#220902=CARTESIAN_POINT('Ctrl Pts',(45.7060691122669,4.12055734406749,11.9527504768667));
#220903=CARTESIAN_POINT('Ctrl Pts',(45.7060670547245,4.11984627537734,11.9221915913635));
#220904=CARTESIAN_POINT('Ctrl Pts',(45.7060647538744,4.11905464005201,11.8764695083942));
#220905=CARTESIAN_POINT('Ctrl Pts',(45.7060598820614,4.11735264719809,11.8608812721525));
#220906=CARTESIAN_POINT('Ctrl Pts',(45.7060408272585,4.11107243596604,11.8290097158315));
#220907=CARTESIAN_POINT('Ctrl Pts',(45.7060284649677,4.10703328880189,11.8142165443538));
#220908=CARTESIAN_POINT('Ctrl Pts',(45.7059620429191,4.08736709613876,11.7598535125549));
#220909=CARTESIAN_POINT('Ctrl Pts',(45.7059112588407,4.0742395349082,11.7279256476793));
#220910=CARTESIAN_POINT('Ctrl Pts',(45.7045068785655,4.04808241692407,11.7003119397633));
#220911=CARTESIAN_POINT('Origin',(0.00278467163674634,4.23644579373914,
12.7003119396354));
#220912=CARTESIAN_POINT('Origin',(0.00278467163674634,4.23644579373914,
12.7003119364962));
#220913=CARTESIAN_POINT('Origin',(0.00278467136411109,4.2364457906065,11.70031194477));
#220914=CARTESIAN_POINT('Origin',(0.00278467138457472,4.23644579100184,
12.7003119554814));
#220915=CARTESIAN_POINT('Origin',(0.00278467163688845,4.23644579374184,
12.7003119226731));
#220916=CARTESIAN_POINT('',(22.4034913291032,44.0698278856159,12.7003119456948));
#220917=CARTESIAN_POINT('Origin',(0.00278467163688845,4.23644579374184,
12.7003119226731));
#220918=CARTESIAN_POINT('',(22.4034913274562,44.0698278861274,12.2003119444265));
#220919=CARTESIAN_POINT('Ctrl Pts',(34.4065905104226,34.3174719013726,7.70031194437916));
#220920=CARTESIAN_POINT('Ctrl Pts',(34.3652566208868,34.364745658414,7.7003119254959));
#220921=CARTESIAN_POINT('Ctrl Pts',(34.3210598077164,34.4150769042341,7.7128590241346));
#220922=CARTESIAN_POINT('Ctrl Pts',(34.2395614506161,34.5075029243397,7.76388514147079));
#220923=CARTESIAN_POINT('Ctrl Pts',(34.2022654359442,34.5496026033666,7.80236412589808));
#220924=CARTESIAN_POINT('Ctrl Pts',(34.1432873073895,34.6160119448487,7.89114666212399));
#220925=CARTESIAN_POINT('Ctrl Pts',(34.1176729492346,34.6447511935646,7.94736690254695));
#220926=CARTESIAN_POINT('Ctrl Pts',(34.0836813837849,34.6828432616452,8.07055603544974));
#220927=CARTESIAN_POINT('Ctrl Pts',(34.0753099872903,34.6922006929606,8.13752510510199));
#220928=CARTESIAN_POINT('Ctrl Pts',(34.0753099872916,34.6922006929213,8.20031189528856));
#220929=CARTESIAN_POINT('Origin',(18.1238326435145,46.2002837378461,11.5233292043941));
#220930=CARTESIAN_POINT('',(18.2822693824099,46.1214123835499,12.7003119433776));
#220931=CARTESIAN_POINT('',(18.1238326434877,46.2002837378094,12.7003119441752));
#220932=CARTESIAN_POINT('',(18.2822693824678,46.121412384054,12.2003119454418));
#220933=CARTESIAN_POINT('Origin',(0.00278467163674634,4.23644579374155,
12.7003119175224));
#220934=CARTESIAN_POINT('',(0.00398194694902543,49.9366206573249,12.7003119454334));
#220935=CARTESIAN_POINT('Ctrl Pts',(0.00398194632218463,49.9366206574632,
12.7003119460566));
#220936=CARTESIAN_POINT('Ctrl Pts',(0.00359753889185299,49.9364456506468,
12.3669786128217));
#220937=CARTESIAN_POINT('Ctrl Pts',(0.00344405797982006,49.9364456533284,
12.0336452794541));
#220938=CARTESIAN_POINT('Ctrl Pts',(0.00306105956404679,49.936620678549,
11.7003119457225));
#220939=CARTESIAN_POINT('Origin',(0.00278467163681739,4.23644579374155,
12.7003119166835));
#220940=CARTESIAN_POINT('Origin',(0.00213664415269932,-0.0131823338114145,
11.7003119314974));
#220941=CARTESIAN_POINT('Origin',(0.00213664407333169,-0.0131823344389659,
12.7003119362686));
#220942=CARTESIAN_POINT('Ctrl Pts',(-50.9478406937453,-0.00512037001612953,
11.7003119426428));
#220943=CARTESIAN_POINT('Ctrl Pts',(-50.9478407736749,-0.00519976553434276,
14.7003066089616));
#220944=CARTESIAN_POINT('Ctrl Pts',(-50.9478407815291,-0.00524852884552729,
17.7003012754001));
#220945=CARTESIAN_POINT('Ctrl Pts',(-50.9478407212853,-0.00529729371976373,
20.7002959523403));
#220946=CARTESIAN_POINT('Origin',(0.00213664332122221,-0.013182339667992,
12.700311938788));
#220947=CARTESIAN_POINT('',(-49.9494641164988,-0.00526936174367165,12.7003119402458));
#220948=CARTESIAN_POINT('Origin',(0.00213664332122221,-0.013182339667992,
12.7003119387881));
#220949=CARTESIAN_POINT('Origin',(-152.602175662385,1.11382313889166,12.2001793549937));
#220950=CARTESIAN_POINT('Origin',(-49.954905513407,-24.6935871113536,12.8772946672895));
#220951=CARTESIAN_POINT('',(-49.9549055134066,-24.6935871113664,12.7003119459119));
#220952=CARTESIAN_POINT('Origin',(5.33202027468477,-49.3417259515445,11.7003119441874));
#220953=CARTESIAN_POINT('',(1.20343819285515,-40.0658916218599,11.7003119440648));
#220954=CARTESIAN_POINT('Origin',(5.70623295667566,4.2355760675008,11.7003119277987));
#220955=CARTESIAN_POINT('Origin',(-52.8729465259223,51.9249114934671,12.7003119441757));
#220956=CARTESIAN_POINT('',(-49.9572479133951,-40.0599831231682,12.7003119441848));
#220957=CARTESIAN_POINT('',(-27.9048924127115,-40.0625299285927,12.7003119441895));
#220958=CARTESIAN_POINT('',(-49.9510715812467,0.44305560057353,12.7003119441811));
#220959=CARTESIAN_POINT('',(-50.9477722608914,0.443207588046022,12.7003119441807));
#220960=CARTESIAN_POINT('Origin',(0.00213664332129326,-0.0131823396678499,
12.7003119188929));
#220961=CARTESIAN_POINT('Origin',(5.70623295659608,4.23557606789643,12.7003119441923));
#220962=CARTESIAN_POINT('Origin',(-15.3716605985824,3.40170050588469,25.2021252621188));
#220963=CARTESIAN_POINT('',(-16.1550763296055,3.29473492153696,24.2969978950777));
#220964=CARTESIAN_POINT('Ctrl Pts',(-16.3567920235269,2.90184201237849,
24.7417933823614));
#220965=CARTESIAN_POINT('Ctrl Pts',(-16.3261772681543,2.90184946529223,
24.6739378930208));
#220966=CARTESIAN_POINT('Ctrl Pts',(-16.2989422231848,2.91838922099231,
24.6136657669059));
#220967=CARTESIAN_POINT('Ctrl Pts',(-16.2541204846367,2.96448817088887,
24.5144641084497));
#220968=CARTESIAN_POINT('Ctrl Pts',(-16.2364141133545,2.99391463076702,
24.4752784194207));
#220969=CARTESIAN_POINT('Ctrl Pts',(-16.2192910587733,3.02954852796574,
24.4374489088932));
#220970=CARTESIAN_POINT('Ctrl Pts',(-16.2161112810227,3.03663483240996,
24.430428524878));
#220971=CARTESIAN_POINT('Ctrl Pts',(-16.2116798836747,3.0470828182834,24.4206541676282));
#220972=CARTESIAN_POINT('Ctrl Pts',(-16.2104957482993,3.04991074749694,
24.4180434555091));
#220973=CARTESIAN_POINT('Ctrl Pts',(-16.2062546833084,3.06057922903861,
24.4086991597061));
#220974=CARTESIAN_POINT('Ctrl Pts',(-16.1959303431921,3.08772347703581,
24.385962883001));
#220975=CARTESIAN_POINT('Ctrl Pts',(-16.1870309202555,3.11703536336594,
24.3664201302019));
#220976=CARTESIAN_POINT('Ctrl Pts',(-16.168508654309,3.19009189461852,24.3258637048993));
#220977=CARTESIAN_POINT('Ctrl Pts',(-16.1599744559024,3.24235842390067,
24.3073565136471));
#220978=CARTESIAN_POINT('Ctrl Pts',(-16.1550763296055,3.29473492153696,
24.2969978950777));
#220979=CARTESIAN_POINT('',(-16.1550024262562,3.29559172401545,24.2968423964577));
#220980=CARTESIAN_POINT('Origin',(-16.3101224287503,3.37471028016466,24.6289570743845));
#220981=CARTESIAN_POINT('Origin',(-16.3536586346326,3.40185166102557,24.7432585652135));
#220982=CARTESIAN_POINT('Origin',(-16.3143415258831,3.40184425753037,24.7607637077603));
#220983=CARTESIAN_POINT('Origin',(5.74151140036541,4.39848095668495,25.6835517270252));
#220984=CARTESIAN_POINT('Origin',(5.74151140046098,4.3984809584461,25.6860953218479));
#220985=CARTESIAN_POINT('Origin',(3.18779246871642,-1.0228686030365,27.2002959276874));
#220986=CARTESIAN_POINT('Origin',(2.32334323184006,9.32074305976457,27.2002959740632));
#220987=CARTESIAN_POINT('Origin',(-1.45658990241067,4.89957860851362,27.200295943649));
#220988=CARTESIAN_POINT('Origin',(-6.15484846734631,-14.1998924235912,24.7610778111296));
#220989=CARTESIAN_POINT('',(-6.17843319396464,-14.0042743688173,24.2993767317646));
#220990=CARTESIAN_POINT('Ctrl Pts',(-6.60936870567911,-13.9871298795894,
24.7417937338135));
#220991=CARTESIAN_POINT('Ctrl Pts',(-6.6039534538976,-13.9777566313842,
24.7177421560945));
#220992=CARTESIAN_POINT('Ctrl Pts',(-6.59672557226345,-13.9694256080642,
24.6936926818324));
#220993=CARTESIAN_POINT('Ctrl Pts',(-6.58777469021001,-13.962240072777,
24.6699455381269));
#220994=CARTESIAN_POINT('Ctrl Pts',(-6.57882139613265,-13.9550526011796,
24.6461919951997));
#220995=CARTESIAN_POINT('Ctrl Pts',(-6.56814436006503,-13.9490113922799,
24.6227414374689));
#220996=CARTESIAN_POINT('Ctrl Pts',(-6.55587614271786,-13.9441910438712,
24.5998869303439));
#220997=CARTESIAN_POINT('Ctrl Pts',(-6.54361123694183,-13.9393719966236,
24.5770385923569));
#220998=CARTESIAN_POINT('Ctrl Pts',(-6.52975626809852,-13.9357732559047,
24.5547864554366));
#220999=CARTESIAN_POINT('Ctrl Pts',(-6.51448316001152,-13.9334386636304,
24.5334087093106));
#221000=CARTESIAN_POINT('Ctrl Pts',(-6.49920863138969,-13.9311038542183,
24.5120289748641));
#221001=CARTESIAN_POINT('Ctrl Pts',(-6.48251601887539,-13.930033483252,
24.49152423709));
#221002=CARTESIAN_POINT('Ctrl Pts',(-6.46461243569808,-13.9302394957673,
24.4721512425688));
#221003=CARTESIAN_POINT('Ctrl Pts',(-6.45337881854469,-13.9303687584798,
24.4599956421278));
#221004=CARTESIAN_POINT('Ctrl Pts',(-6.44166913506419,-13.9309998846957,
24.4482851480941));
#221005=CARTESIAN_POINT('Ctrl Pts',(-6.42954069203628,-13.9321293251404,
24.4370777143592));
#221006=CARTESIAN_POINT('Ctrl Pts',(-6.41022992232513,-13.9339276074327,
24.4192333652197));
#221007=CARTESIAN_POINT('Ctrl Pts',(-6.38985692431971,-13.9369912325189,
24.4026659884549));
#221008=CARTESIAN_POINT('Ctrl Pts',(-6.36867465786899,-13.9412808338391,
24.387582877646));
#221009=CARTESIAN_POINT('Ctrl Pts',(-6.36532795764125,-13.9419585710278,
24.3851998158289));
#221010=CARTESIAN_POINT('Ctrl Pts',(-6.36196110180032,-13.942666847306,
24.382853734734));
#221011=CARTESIAN_POINT('Ctrl Pts',(-6.35857513718833,-13.9434054353092,
24.3805453709345));
#221012=CARTESIAN_POINT('Ctrl Pts',(-6.35195505282841,-13.9448494890571,
24.3760321627833));
#221013=CARTESIAN_POINT('Ctrl Pts',(-6.34587722744252,-13.9462734207166,
24.3720770142581));
#221014=CARTESIAN_POINT('Ctrl Pts',(-6.3401712255351,-13.9476738762813,
24.3684873681112));
#221015=CARTESIAN_POINT('Ctrl Pts',(-6.33415403412442,-13.9491507088046,
24.3647019526289));
#221016=CARTESIAN_POINT('Ctrl Pts',(-6.32854974911098,-13.9506019047046,
24.3613232443085));
#221017=CARTESIAN_POINT('Ctrl Pts',(-6.32313352580308,-13.9520605237475,
24.3581672543948));
#221018=CARTESIAN_POINT('Ctrl Pts',(-6.31748992791902,-13.9535803760276,
24.3548787751378));
#221019=CARTESIAN_POINT('Ctrl Pts',(-6.31205011205367,-13.9551085558024,
24.3518321739724));
#221020=CARTESIAN_POINT('Ctrl Pts',(-6.30654120123152,-13.9567153692104,
24.3488604722336));
#221021=CARTESIAN_POINT('Ctrl Pts',(-6.30355633436637,-13.9575859812525,
24.3472503292598));
#221022=CARTESIAN_POINT('Ctrl Pts',(-6.30055091032149,-13.958480201619,
24.3456628531353));
#221023=CARTESIAN_POINT('Ctrl Pts',(-6.29747986906645,-13.9594128401642,
24.3440764328723));
#221024=CARTESIAN_POINT('Ctrl Pts',(-6.27497468664333,-13.9662473952391,
24.3324508393179));
#221025=CARTESIAN_POINT('Ctrl Pts',(-6.25196431020847,-13.9742260165527,
24.3224741911238));
#221026=CARTESIAN_POINT('Ctrl Pts',(-6.22873397401076,-13.9832493212211,
24.3142706113889));
#221027=CARTESIAN_POINT('Ctrl Pts',(-6.21204442432954,-13.9897320036183,
24.3083768503006));
#221028=CARTESIAN_POINT('Ctrl Pts',(-6.19524162497223,-13.9967532749018,
24.3033974039552));
#221029=CARTESIAN_POINT('Ctrl Pts',(-6.17843318112051,-14.004267629497,
24.2993642290215));
#221030=CARTESIAN_POINT('',(-6.17444841049533,-14.0060674504628,24.2984530579923));
#221031=CARTESIAN_POINT('Ctrl Pts',(-6.17843320503937,-14.0042811089282,
24.2993892340832));
#221032=CARTESIAN_POINT('Ctrl Pts',(-6.17710349673175,-14.0048846027923,
24.2990975447026));
#221033=CARTESIAN_POINT('Ctrl Pts',(-6.17544957194461,-14.0056283659106,
24.2987095666606));
#221034=CARTESIAN_POINT('Ctrl Pts',(-6.17444841080939,-14.0060674503204,
24.2984530580646));
#221035=CARTESIAN_POINT('Origin',(-6.16568026629359,-14.2187544609763,24.7541518725073));
#221036=CARTESIAN_POINT('Origin',(-5.68373638968161,-13.3841896533468,25.2021244917002));
#221037=CARTESIAN_POINT('Origin',(8.90648741826844,-2.08561353593666,27.2002959431983));
#221038=CARTESIAN_POINT('Origin',(9.77464024804341,10.381869671983,27.2002959432003));
#221039=CARTESIAN_POINT('Origin',(11.713410120871,4.89757035572524,27.2002959344606));
#221040=CARTESIAN_POINT('Origin',(-26.3582564898186,5.00337587727202,22.7329040438509));
#221041=CARTESIAN_POINT('Origin',(5.74151140036065,4.39848095693222,25.3266339499125));
#221042=CARTESIAN_POINT('Origin',(5.74151140036065,4.39848095693222,25.3266339499453));
#221043=CARTESIAN_POINT('Origin',(-10.5758228255835,31.6706242668162,22.7427148116524));
#221044=CARTESIAN_POINT('Origin',(30.2572977428835,-30.3754307623066,11.7003119445777));
#221045=CARTESIAN_POINT('Origin',(21.4145874343142,-23.7579097579538,22.5841137012247));
#221046=CARTESIAN_POINT('Origin',(37.519871116663,4.89363506309274,22.7422417494223));
#221047=CARTESIAN_POINT('Origin',(-26.7703406512785,5.00740852393534,22.5856195460026));
#221048=CARTESIAN_POINT('Origin',(17.1691334578856,-13.4011849101665,25.1989539692453));
#221049=CARTESIAN_POINT('',(17.6577030579058,-14.0076889173969,24.2995391138757));
#221050=CARTESIAN_POINT('Ctrl Pts',(18.0871925405124,-13.9915692907896,
24.7414307111466));
#221051=CARTESIAN_POINT('Ctrl Pts',(18.0825892535592,-13.9836021146117,
24.7210257213258));
#221052=CARTESIAN_POINT('Ctrl Pts',(18.0767853029576,-13.9765634100093,
24.7010879920939));
#221053=CARTESIAN_POINT('Ctrl Pts',(18.0699999038418,-13.9704114174087,
24.6817763913816));
#221054=CARTESIAN_POINT('Ctrl Pts',(18.0630748458701,-13.9641328028903,
24.662067314262));
#221055=CARTESIAN_POINT('Ctrl Pts',(18.0551281055864,-13.958777381278,24.6430102896625));
#221056=CARTESIAN_POINT('Ctrl Pts',(18.0463879042489,-13.9542777825512,
24.6247241325875));
#221057=CARTESIAN_POINT('Ctrl Pts',(18.0373615839018,-13.9496308850746,
24.6058393603378));
#221058=CARTESIAN_POINT('Ctrl Pts',(18.0274895561438,-13.9458963628919,
24.5877766007993));
#221059=CARTESIAN_POINT('Ctrl Pts',(18.0170092433103,-13.9429818591162,
24.570615782479));
#221060=CARTESIAN_POINT('Ctrl Pts',(18.0121557757717,-13.9416321427774,
24.5626685507527));
#221061=CARTESIAN_POINT('Ctrl Pts',(18.0071716077511,-13.9404580795842,
24.5549140670836));
#221062=CARTESIAN_POINT('Ctrl Pts',(18.0020788951161,-13.9394496004805,
24.5473569291883));
#221063=CARTESIAN_POINT('Ctrl Pts',(17.9905439501871,-13.9371654050511,
24.5302400848482));
#221064=CARTESIAN_POINT('Ctrl Pts',(17.9784538485411,-13.9357306790469,
24.5141387453801));
#221065=CARTESIAN_POINT('Ctrl Pts',(17.9660439636293,-13.9350192019416,
24.4990728975644));
#221066=CARTESIAN_POINT('Ctrl Pts',(17.9533307454646,-13.934290334291,24.4836387971293));
#221067=CARTESIAN_POINT('Ctrl Pts',(17.9402822194173,-13.9343200627344,
24.469290905361));
#221068=CARTESIAN_POINT('Ctrl Pts',(17.9271178910827,-13.9349695142133,
24.4560069062807));
#221069=CARTESIAN_POINT('Ctrl Pts',(17.9134796517773,-13.9356423457062,
24.442244688127));
#221070=CARTESIAN_POINT('Ctrl Pts',(17.8997173619502,-13.9369799023524,
24.4296237919768));
#221071=CARTESIAN_POINT('Ctrl Pts',(17.8860351866266,-13.9388311501724,
24.4180812040827));
#221072=CARTESIAN_POINT('Ctrl Pts',(17.8842722135174,-13.939069686812,24.4165939206949));
#221073=CARTESIAN_POINT('Ctrl Pts',(17.8825105155893,-13.9393167615222,
24.4151244967923));
#221074=CARTESIAN_POINT('Ctrl Pts',(17.8807504811249,-13.9395720603791,
24.4136727610205));
#221075=CARTESIAN_POINT('Ctrl Pts',(17.8667595015589,-13.9416014985303,
24.4021325293222));
#221076=CARTESIAN_POINT('Ctrl Pts',(17.852903737678,-13.9441436523512,24.3917341899439));
#221077=CARTESIAN_POINT('Ctrl Pts',(17.8393337522926,-13.9470472054729,
24.3823560798132));
#221078=CARTESIAN_POINT('Ctrl Pts',(17.8250466051492,-13.9501042088159,
24.3724823448342));
#221079=CARTESIAN_POINT('Ctrl Pts',(17.8110760706938,-13.9535615460845,
24.3637388012974));
#221080=CARTESIAN_POINT('Ctrl Pts',(17.7975448390561,-13.9572677270558,
24.3559727722189));
#221081=CARTESIAN_POINT('Ctrl Pts',(17.7858301182987,-13.9604763688348,
24.3492492998488));
#221082=CARTESIAN_POINT('Ctrl Pts',(17.77444356552,-13.9638719628164,24.3432581150698));
#221083=CARTESIAN_POINT('Ctrl Pts',(17.7634375484194,-13.9673718421371,
24.3378999713336));
#221084=CARTESIAN_POINT('Ctrl Pts',(17.7455409686085,-13.9730628990399,
24.3291872420932));
#221085=CARTESIAN_POINT('Ctrl Pts',(17.7276808594873,-13.9793482011708,
24.3216746892205));
#221086=CARTESIAN_POINT('Ctrl Pts',(17.710011367031,-13.9861082852507,24.3153062845727));
#221087=CARTESIAN_POINT('Ctrl Pts',(17.7011766208028,-13.9894883272907,
24.3121220822488));
#221088=CARTESIAN_POINT('Ctrl Pts',(17.6923891083224,-13.9929871043455,
24.3092235439498));
#221089=CARTESIAN_POINT('Ctrl Pts',(17.6836655743327,-13.9965900528334,
24.3066016696811));
#221090=CARTESIAN_POINT('Ctrl Pts',(17.6799771461877,-13.9981134281791,
24.3054931057829));
#221091=CARTESIAN_POINT('Ctrl Pts',(17.6759460003083,-13.9998035072844,
24.3043314195069));
#221092=CARTESIAN_POINT('Ctrl Pts',(17.6720221782032,-14.0014762230706,
24.3032548652387));
#221093=CARTESIAN_POINT('Ctrl Pts',(17.6678059524057,-14.0032735898371,
24.3020980860177));
#221094=CARTESIAN_POINT('Ctrl Pts',(17.6637138861736,-14.0050508220937,
24.3010397046796));
#221095=CARTESIAN_POINT('Ctrl Pts',(17.6603062613798,-14.0065490632714,
24.3001941425792));
#221096=CARTESIAN_POINT('Ctrl Pts',(17.6593847176221,-14.0069542413318,
24.299965472311));
#221097=CARTESIAN_POINT('Ctrl Pts',(17.6585132289055,-14.0073388702567,
24.2997520826827));
#221098=CARTESIAN_POINT('Ctrl Pts',(17.6577028646145,-14.0076975701194,
24.2995557174623));
#221099=CARTESIAN_POINT('',(17.6529836465507,-14.0097900282382,24.2984207862175));
#221100=CARTESIAN_POINT('Origin',(17.699753856099,-14.1474866797017,24.6051201790252));
#221101=CARTESIAN_POINT('Ctrl Pts',(17.6529836293987,-14.0097985705196,
24.2984373727302));
#221102=CARTESIAN_POINT('Ctrl Pts',(17.6378977630607,-14.0165551991511,
24.2949420161241));
#221103=CARTESIAN_POINT('Ctrl Pts',(17.6236129264227,-14.0233399919209,
24.2923939381239));
#221104=CARTESIAN_POINT('Ctrl Pts',(17.6101810353587,-14.0300051381384,
24.2905757626732));
#221105=CARTESIAN_POINT('Ctrl Pts',(17.5960817090918,-14.0370014777223,
24.2886672414704));
#221106=CARTESIAN_POINT('Ctrl Pts',(17.5829216224131,-14.0438659380441,
24.2875622235555));
#221107=CARTESIAN_POINT('Ctrl Pts',(17.5707170004422,-14.0504624153023,
24.2870278817995));
#221108=CARTESIAN_POINT('Ctrl Pts',(17.560537578544,-14.0559642919858,24.2865822071866));
#221109=CARTESIAN_POINT('Ctrl Pts',(17.5510217968984,-14.0612804721377,
24.2865337805193));
#221110=CARTESIAN_POINT('Ctrl Pts',(17.5421622765558,-14.0663488660345,
24.2867614846784));
#221111=CARTESIAN_POINT('Origin',(17.6317647555772,-14.2027680851734,24.7614685108393));
#221112=CARTESIAN_POINT('Origin',(22.4858344644321,32.3905525733592,22.4435539360554));
#221113=CARTESIAN_POINT('Origin',(5.74151140052365,4.39848095714922,20.4002959432205));
#221114=CARTESIAN_POINT('',(5.75199318466317,-32.6015175575891,20.4002959200029));
#221115=CARTESIAN_POINT('Origin',(15.4348885083707,23.1814634916374,25.2020988122054));
#221116=CARTESIAN_POINT('',(15.4852841042264,24.2611110670198,24.686662051815));
#221117=CARTESIAN_POINT('Origin',(15.9274794627221,24.0343250645206,24.7419358898545));
#221118=CARTESIAN_POINT('Ctrl Pts',(15.4852841042264,24.2611110670194,24.686662051815));
#221119=CARTESIAN_POINT('Ctrl Pts',(15.4851481653844,24.2605448374602,24.6854246927799));
#221120=CARTESIAN_POINT('Ctrl Pts',(15.4848982015383,24.2594720508223,24.6830890387796));
#221121=CARTESIAN_POINT('Ctrl Pts',(15.4846518669567,24.2582884941718,24.6805449862013));
#221122=CARTESIAN_POINT('Ctrl Pts',(15.4844390919255,24.2572661801241,24.6783475242649));
#221123=CARTESIAN_POINT('Ctrl Pts',(15.484229414588,24.2561610666267,24.6759947082544));
#221124=CARTESIAN_POINT('Ctrl Pts',(15.4840686578345,24.2552434121148,24.6740560793314));
#221125=CARTESIAN_POINT('Ctrl Pts',(15.4837217892442,24.2532633676069,24.6698730545634));
#221126=CARTESIAN_POINT('Ctrl Pts',(15.4834330713984,24.2512601757717,24.6657107840703));
#221127=CARTESIAN_POINT('Ctrl Pts',(15.4832016514997,24.2492351027694,24.661570701495));
#221128=CARTESIAN_POINT('Ctrl Pts',(15.4827388117024,24.2451849567648,24.6532905363443));
#221129=CARTESIAN_POINT('Ctrl Pts',(15.4825052038272,24.2410472682671,24.6450991327886));
#221130=CARTESIAN_POINT('Ctrl Pts',(15.4824935127854,24.2368321986169,24.6370074920476));
#221131=CARTESIAN_POINT('Ctrl Pts',(15.4824701307016,24.2284020593164,24.6208242105657));
#221132=CARTESIAN_POINT('Ctrl Pts',(15.4833348873055,24.2196621776847,24.6050400813565));
#221133=CARTESIAN_POINT('Ctrl Pts',(15.4850225249612,24.2106903850307,24.5897294928282));
#221134=CARTESIAN_POINT('Ctrl Pts',(15.487287175411,24.1986510860733,24.5691841280818));
#221135=CARTESIAN_POINT('Ctrl Pts',(15.4910339558872,24.1861948931843,24.5494931747647));
#221136=CARTESIAN_POINT('Ctrl Pts',(15.496086084067,24.1734976978103,24.5307933774027));
#221137=CARTESIAN_POINT('Ctrl Pts',(15.4985637375881,24.1672707673549,24.5216226641647));
#221138=CARTESIAN_POINT('Ctrl Pts',(15.5013550590066,24.1609856398286,24.5126895999494));
#221139=CARTESIAN_POINT('Ctrl Pts',(15.5044379267672,24.1546615814036,24.5040062113305));
#221140=CARTESIAN_POINT('Ctrl Pts',(15.5109373084853,24.141329037518,24.4856996663783));
#221141=CARTESIAN_POINT('Ctrl Pts',(15.5187327974758,24.1278249461503,24.4685059028048));
#221142=CARTESIAN_POINT('Ctrl Pts',(15.527610811185,24.1143137120579,24.4525009914181));
#221143=CARTESIAN_POINT('Ctrl Pts',(15.5367482999807,24.1004075891144,24.4360283092097));
#221144=CARTESIAN_POINT('Ctrl Pts',(15.5470319133024,24.0864941359976,24.4208147803533));
#221145=CARTESIAN_POINT('Ctrl Pts',(15.5582276912897,24.072726447759,24.4068937072953));
#221146=CARTESIAN_POINT('Ctrl Pts',(15.5675156359924,24.0613048630163,24.3953448755027));
#221147=CARTESIAN_POINT('Ctrl Pts',(15.5774312109196,24.0499831186119,24.3846845025783));
#221148=CARTESIAN_POINT('Ctrl Pts',(15.5878444811131,24.0388342450117,24.3749088563857));
#221149=CARTESIAN_POINT('Ctrl Pts',(15.6009003427023,24.0248561048219,24.3626524296087));
#221150=CARTESIAN_POINT('Ctrl Pts',(15.6147376650184,24.0111507067202,24.3517876439195));
#221151=CARTESIAN_POINT('Ctrl Pts',(15.6291143221671,23.9978329969383,24.3422689140311));
#221152=CARTESIAN_POINT('Ctrl Pts',(15.6438185408868,23.9842118529231,24.3325333068753));
#221153=CARTESIAN_POINT('Ctrl Pts',(15.6590865062229,23.9709962421994,24.3242052738897));
#221154=CARTESIAN_POINT('Ctrl Pts',(15.6746822424474,23.9582760641081,24.3171994348635));
#221155=CARTESIAN_POINT('Ctrl Pts',(15.6908290509955,23.945106420984,24.3099460458703));
#221156=CARTESIAN_POINT('Ctrl Pts',(15.7073267782517,23.9324677980786,24.304109406151));
#221157=CARTESIAN_POINT('Ctrl Pts',(15.7239448828452,23.9204252984618,24.299564064935));
#221158=CARTESIAN_POINT('Ctrl Pts',(15.7409151074827,23.9081276310265,24.2949224127504));
#221159=CARTESIAN_POINT('Ctrl Pts',(15.7580106264428,23.8964514113823,24.2916267251902));
#221160=CARTESIAN_POINT('Ctrl Pts',(15.7750231167708,23.8854324788126,24.2895211437073));
#221161=CARTESIAN_POINT('Ctrl Pts',(15.7925581274402,23.8740751115812,24.287350891554));
#221162=CARTESIAN_POINT('Ctrl Pts',(15.8100047541907,23.8634157914831,24.2864443478759));
#221163=CARTESIAN_POINT('Ctrl Pts',(15.8271773067017,23.8534619029998,24.2866172124409));
#221164=CARTESIAN_POINT('Ctrl Pts',(15.8288512623071,23.8524916123332,24.2866340630289));
#221165=CARTESIAN_POINT('Ctrl Pts',(15.8305226469572,23.8515280022172,24.2866611641743));
#221166=CARTESIAN_POINT('Ctrl Pts',(15.8321913101151,23.8505710653265,24.2866983418861));
#221167=CARTESIAN_POINT('Origin',(15.905570673721,23.9964218926139,24.7614402153727));
#221168=CARTESIAN_POINT('Origin',(27.6460479594319,-32.6728967783805,11.7003119446067));
#221169=CARTESIAN_POINT('Origin',(-27.3263167127079,43.5168650946464,12.2003119443234));
#221170=CARTESIAN_POINT('Origin',(28.7442754475214,41.2977017623481,11.7003119443915));
#221171=CARTESIAN_POINT('Origin',(-39.9603951905279,31.9135510386477,11.7003119445941));
#221172=CARTESIAN_POINT('Origin',(-37.1465146773183,35.1478466540853,11.7003119439892));
#221173=CARTESIAN_POINT('Origin',(25.0099896877465,43.9132612576104,11.7003119440216));
#221174=CARTESIAN_POINT('Origin',(-52.0533709891763,-24.2091596262728,14.2003119151865));
#221175=CARTESIAN_POINT('Origin',(-52.0539213454826,-31.2211850015947,14.200311916312));
#221176=CARTESIAN_POINT('Origin',(-10.309184242335,-25.5334205214481,21.6655077079771));
#221177=CARTESIAN_POINT('Origin',(2.73707460807714,-24.6968083488275,19.6912420941221));
#221178=CARTESIAN_POINT('Origin',(21.3238722188611,-20.5999384399027,20.8282514133683));
#221179=CARTESIAN_POINT('Origin',(35.1819580627743,5.3939915781136,20.8282499709242));
#221180=CARTESIAN_POINT('Origin',(-11.762886464177,31.1267161289248,21.2002959438388));
#221181=CARTESIAN_POINT('Origin',(-27.0675300176681,5.02120912199345,21.9202941204069));
#221182=CARTESIAN_POINT('Origin',(-13.3893797808739,-24.7265846806215,20.7002959445578));
#221183=CARTESIAN_POINT('Origin',(13.4032196073377,-36.5444102948734,15.2003119442527));
#221184=CARTESIAN_POINT('Origin',(34.3869303482803,34.3009801744057,8.2003118950449));
#221185=CARTESIAN_POINT('Origin',(-34.6418564237749,43.9207884281386,11.700311942418));
#221186=CARTESIAN_POINT('Origin',(-42.1337018105167,38.0643653228671,20.7202959450001));
#221187=CARTESIAN_POINT('Origin',(29.0594493562426,47.7948970650748,20.7002959493578));
#221188=CARTESIAN_POINT('Origin',(20.7650973289848,51.5842689714833,11.7003119467937));
#221189=CARTESIAN_POINT('Origin',(-29.4574246838135,44.6716867927695,12.2003119442026));
#221190=CARTESIAN_POINT('Origin',(-46.6345115520993,23.1000878698124,8.2003119441174));
#221191=CARTESIAN_POINT('Ctrl Pts',(-44.5639021632484,22.5449313246414,
7.7003119441671));
#221192=CARTESIAN_POINT('Ctrl Pts',(-44.5348754859463,22.6022767235729,
7.70031194425552));
#221193=CARTESIAN_POINT('Ctrl Pts',(-44.5037507818336,22.6634641147223,
7.71289794641632));
#221194=CARTESIAN_POINT('Ctrl Pts',(-44.4461617982777,22.7761369911858,
7.76434111265011));
#221195=CARTESIAN_POINT('Ctrl Pts',(-44.4197047998782,22.8276233514067,
7.80320451086261));
#221196=CARTESIAN_POINT('Ctrl Pts',(-44.3782795482838,22.9080078630241,
7.89236138003041));
#221197=CARTESIAN_POINT('Ctrl Pts',(-44.3603637202398,22.9426347894814,
7.94819118909786));
#221198=CARTESIAN_POINT('Ctrl Pts',(-44.3365201644155,22.9886543490998,
8.07080529621906));
#221199=CARTESIAN_POINT('Ctrl Pts',(-44.3306039388491,23.0000403695476,
8.13759431247625));
#221200=CARTESIAN_POINT('Ctrl Pts',(-44.3306039388477,23.0000403695082,
8.20031194439277));
#221201=CARTESIAN_POINT('Origin',(-52.0532140156796,-22.2091844771202,14.2003119445345));
#221202=CARTESIAN_POINT('Ctrl Pts',(-52.5532140133583,-22.2091452599779,
8.20030510540892));
#221203=CARTESIAN_POINT('Ctrl Pts',(-52.5532131693167,-22.1983806081123,
8.20030418927021));
#221204=CARTESIAN_POINT('Ctrl Pts',(-52.5528678354429,-22.1878247509666,
8.2002721137505));
#221205=CARTESIAN_POINT('Ctrl Pts',(-52.5521995155424,-22.1773494274469,
8.20028631735049));
#221206=CARTESIAN_POINT('Ctrl Pts',(-52.5509454773421,-22.1576934874638,
8.20031296904373));
#221207=CARTESIAN_POINT('Ctrl Pts',(-52.5485529362207,-22.1385086704145,
8.20040298797603));
#221208=CARTESIAN_POINT('Ctrl Pts',(-52.5451869532307,-22.1199511108647,
8.20050359872529));
#221209=CARTESIAN_POINT('Ctrl Pts',(-52.5417689609676,-22.101106810358,
8.20060576405518));
#221210=CARTESIAN_POINT('Ctrl Pts',(-52.5373480518319,-22.0829094251947,
8.2007187690507));
#221211=CARTESIAN_POINT('Ctrl Pts',(-52.5321164196118,-22.0654755854529,
8.20080703120251));
#221212=CARTESIAN_POINT('Ctrl Pts',(-52.5267461214564,-22.0475796567122,
8.20089763276836));
#221213=CARTESIAN_POINT('Ctrl Pts',(-52.5205224031487,-22.0304882841307,
8.20096214173366));
#221214=CARTESIAN_POINT('Ctrl Pts',(-52.5136603551263,-22.0142775197262,
8.20098350728666));
#221215=CARTESIAN_POINT('Ctrl Pts',(-52.5111048531544,-22.0082404532025,
8.20099146405301));
#221216=CARTESIAN_POINT('Ctrl Pts',(-52.5084608263022,-22.0023250317768,
8.20099364695928));
#221217=CARTESIAN_POINT('Ctrl Pts',(-52.5057392770493,-21.9965335113699,
8.20098989887178));
#221218=CARTESIAN_POINT('Ctrl Pts',(-52.4978801980919,-21.9798092076993,
8.20097907543522));
#221219=CARTESIAN_POINT('Ctrl Pts',(-52.4893628057392,-21.9640918133118,
8.20093069147221));
#221220=CARTESIAN_POINT('Ctrl Pts',(-52.4804147852691,-21.9493783728728,
8.20085691584008));
#221221=CARTESIAN_POINT('Ctrl Pts',(-52.4734822331872,-21.9379790144907,
8.20079975756537));
#221222=CARTESIAN_POINT('Ctrl Pts',(-52.4662907804238,-21.9271811631184,
8.20072783281201));
#221223=CARTESIAN_POINT('Ctrl Pts',(-52.4589342949173,-21.9169671857528,
8.20065381814253));
#221224=CARTESIAN_POINT('Ctrl Pts',(-52.4505084511277,-21.9052684774934,
8.20056904450401));
#221225=CARTESIAN_POINT('Ctrl Pts',(-52.4418664569711,-21.8943355077322,
8.20048097144756));
#221226=CARTESIAN_POINT('Ctrl Pts',(-52.4331294201413,-21.8841240467889,
8.20041313951772));
#221227=CARTESIAN_POINT('Ctrl Pts',(-52.4287609017263,-21.8790183163172,
8.2003792235528));
#221228=CARTESIAN_POINT('Ctrl Pts',(-52.424368286322,-21.8740927130621,
8.20035044903276));
#221229=CARTESIAN_POINT('Ctrl Pts',(-52.4199646853883,-21.869340462156,
8.20033015848173));
#221230=CARTESIAN_POINT('Ctrl Pts',(-52.4177628849215,-21.866964336703,
8.20032001320622));
#221231=CARTESIAN_POINT('Ctrl Pts',(-52.4155583323359,-21.8646315547483,
8.20031198892294));
#221232=CARTESIAN_POINT('Ctrl Pts',(-52.4133525186632,-21.8623411877125,
8.20030652672175));
#221233=CARTESIAN_POINT('Ctrl Pts',(-52.4119814863152,-21.860917600882,
8.20030313166866));
#221234=CARTESIAN_POINT('Ctrl Pts',(-52.4109617976146,-21.8598707370689,
8.20029840311479));
#221235=CARTESIAN_POINT('Ctrl Pts',(-52.4096393357507,-21.8585265242866,
8.20029772408005));
#221236=CARTESIAN_POINT('Ctrl Pts',(-52.4088341275672,-21.8577080726076,
8.20029731063574));
#221237=CARTESIAN_POINT('Ctrl Pts',(-52.407916337202,-21.8567797765023,
8.20029821002927));
#221238=CARTESIAN_POINT('Ctrl Pts',(-52.4067327570851,-21.8555964283314,
8.20029826531994));
#221239=CARTESIAN_POINT('Ctrl Pts',(-52.3909612128021,-21.8398279747963,
8.20029900208406));
#221240=CARTESIAN_POINT('Ctrl Pts',(-52.3744109785386,-21.8253902578373,
8.20030409263501));
#221241=CARTESIAN_POINT('Ctrl Pts',(-52.3572840784623,-21.8122696159018,
8.20030451247514));
#221242=CARTESIAN_POINT('Ctrl Pts',(-52.3392749813483,-21.7984731370432,
8.20030495394099));
#221243=CARTESIAN_POINT('Ctrl Pts',(-52.3206288029416,-21.7861317631581,
8.20030060914507));
#221244=CARTESIAN_POINT('Ctrl Pts',(-52.3015285629938,-21.7752030298902,
8.2002940791993));
#221245=CARTESIAN_POINT('Ctrl Pts',(-52.2831029248729,-21.7646602888115,
8.20028777988483));
#221246=CARTESIAN_POINT('Ctrl Pts',(-52.2642541665368,-21.7554309508144,
8.20027991315343));
#221247=CARTESIAN_POINT('Ctrl Pts',(-52.245101191014,-21.7474710130674,
8.20027807903316));
#221248=CARTESIAN_POINT('Ctrl Pts',(-52.2220253835945,-21.7378807543474,
8.20027586925609));
#221249=CARTESIAN_POINT('Ctrl Pts',(-52.1984960773872,-21.7301288584561,
8.2002817153004));
#221250=CARTESIAN_POINT('Ctrl Pts',(-52.1747125760217,-21.7241709597772,
8.2002864797426));
#221251=CARTESIAN_POINT('Ctrl Pts',(-52.1486220637257,-21.7176351420962,
8.20029170633794));
#221252=CARTESIAN_POINT('Ctrl Pts',(-52.1222245485301,-21.7132560619898,
8.20029619794529));
#221253=CARTESIAN_POINT('Ctrl Pts',(-52.0957232238519,-21.7109947739697,
8.20029844646429));
#221254=CARTESIAN_POINT('Ctrl Pts',(-52.0815528723374,-21.7097856553122,
8.20029964875532));
#221255=CARTESIAN_POINT('Ctrl Pts',(-52.0673519524346,-21.709182592452,
8.20030031573282));
#221256=CARTESIAN_POINT('Ctrl Pts',(-52.0531479852884,-21.7091844682125,
8.20030057688455));
#221257=CARTESIAN_POINT('Origin',(-52.056863161119,-22.2091838707121,14.2003119356421));
#221258=CARTESIAN_POINT('Origin',(-49.9558991292315,-31.2095042076947,8.20031190018184));
#221259=CARTESIAN_POINT('Origin',(-49.9558969712523,-31.2095042080256,8.20031190017403));
#221260=CARTESIAN_POINT('Origin',(31.5494163922536,-34.4767024593608,21.7002959446052));
#221261=CARTESIAN_POINT('',(31.5500537980449,-36.7267023656215,21.7002959436352));
#221262=CARTESIAN_POINT('Origin',(31.5494163922537,-34.4767024593608,21.7002959444796));
#221263=CARTESIAN_POINT('',(31.5500537980449,-36.7267023656215,21.7002959431937));
#221264=CARTESIAN_POINT('Origin',(29.0594493562273,47.7948970649827,21.7002959437961));
#221265=CARTESIAN_POINT('',(29.0600867620174,45.5448971536648,21.7002959451038));
#221266=CARTESIAN_POINT('Origin',(29.0594493562273,47.7948970649825,21.7002959438517));
#221267=CARTESIAN_POINT('',(29.0600867620174,45.5448971536648,21.7002959446922));
#221268=CARTESIAN_POINT('Origin',(-42.1337018105144,38.064365323377,21.7002959437498));
#221269=CARTESIAN_POINT('',(-42.1330644047244,35.8143654120433,21.7002959451636));
#221270=CARTESIAN_POINT('Origin',(-42.1337018105142,38.064365323377,21.7002959439097));
#221271=CARTESIAN_POINT('',(-42.1330644047244,35.8143654120433,21.7002959446457));
#221272=CARTESIAN_POINT('Origin',(-12.8645220971615,33.0376724526712,21.9202959414445));
#221273=CARTESIAN_POINT('Ctrl Pts',(-12.859647641474,33.0300625595781,21.7002959441202));
#221274=CARTESIAN_POINT('Ctrl Pts',(-12.6219904950941,32.6572289668486,
21.7002959441197));
#221275=CARTESIAN_POINT('Ctrl Pts',(-12.3843333487182,32.2843953741163,
21.7002959441191));
#221276=CARTESIAN_POINT('Ctrl Pts',(-12.1467923403595,31.911569253097,21.7002959441185));
#221277=CARTESIAN_POINT('Origin',(5.70623295667566,4.23557606750023,11.7003119274259));
#221278=CARTESIAN_POINT('Origin',(0.00213664332129326,-0.0131823396678499,
12.7003119188927));
#221279=CARTESIAN_POINT('Origin',(5.74151140051846,4.39848095814881,25.6860690011766));
#221280=CARTESIAN_POINT('Origin',(5.74151140020199,4.39848095783631,25.686095321828));
#221281=CARTESIAN_POINT('Origin',(5.7415114139215,4.39848098709817,25.3266339690234));
#221282=CARTESIAN_POINT('Ctrl Pts',(-8.88175285791867,31.8635094068492,
20.429029381599));
#221283=CARTESIAN_POINT('Ctrl Pts',(-9.12143632993825,31.7358942195509,
20.4290293816545));
#221284=CARTESIAN_POINT('Ctrl Pts',(-9.35942884336214,31.6051526181282,
20.4290293817112));
#221285=CARTESIAN_POINT('Ctrl Pts',(-9.59568961972508,31.4713070043013,
20.4290293817689));
#221286=CARTESIAN_POINT('Ctrl Pts',(-8.90702525072008,31.9109753470728,
20.4099671516295));
#221287=CARTESIAN_POINT('Ctrl Pts',(-9.14712295137868,31.7831396111285,
20.409967151685));
#221288=CARTESIAN_POINT('Ctrl Pts',(-9.38552677107296,31.6521720578902,
20.4099671517418));
#221289=CARTESIAN_POINT('Ctrl Pts',(-9.62219586086299,31.5180951277944,
20.4099671517997));
#221290=CARTESIAN_POINT('Ctrl Pts',(-8.9334511690825,31.9606078085233,20.4002955257626));
#221291=CARTESIAN_POINT('Ctrl Pts',(-9.17398200530869,31.8325414572756,
20.4002955258184));
#221292=CARTESIAN_POINT('Ctrl Pts',(-9.41281590481417,31.701337638945,20.4002955258751));
#221293=CARTESIAN_POINT('Ctrl Pts',(-9.64991194496761,31.5670188344488,
20.4002955259333));
#221294=CARTESIAN_POINT('Ctrl Pts',(-8.9602658599874,32.0109704522906,20.4002959438301));
#221295=CARTESIAN_POINT('Ctrl Pts',(-9.20123620398023,31.8826700929762,
20.4002959438859));
#221296=CARTESIAN_POINT('Ctrl Pts',(-9.44050651054035,31.7512265336701,
20.4002959439428));
#221297=CARTESIAN_POINT('Ctrl Pts',(-9.67803578226103,31.6166622963691,
20.4002959440011));
#221298=CARTESIAN_POINT('Origin',(5.74151140048109,4.39848095780661,18.4002959320286));
#221299=CARTESIAN_POINT('Origin',(-49.9347327234722,14.6670524161591,8.20031194424189));
#221300=CARTESIAN_POINT('Origin',(-52.0532140149562,-22.2091844637092,8.20031194414142));
#221301=CARTESIAN_POINT('Origin',(-51.8527344755357,53.3667059535583,21.7002959442144));
#221302=CARTESIAN_POINT('',(-49.9539486293029,-40.059983503902,21.7002959442177));
#221303=CARTESIAN_POINT('',(-27.3948696500425,-40.0625888303359,21.7002959441621));
#221304=CARTESIAN_POINT('',(-49.9549395519957,-46.5582998710806,21.7002959442182));
#221305=CARTESIAN_POINT('Origin',(-49.9478406829583,-0.00556543888507122,
20.7002959441442));
#221306=CARTESIAN_POINT('',(-50.9539485986605,-40.059868014896,20.7002959499382));
#221307=CARTESIAN_POINT('Origin',(-49.953948603281,-40.0599835039381,20.7002959448982));
#221308=CARTESIAN_POINT('',(-50.9513900805625,-23.2816645081499,20.7002959499412));
#221309=CARTESIAN_POINT('Origin',(-50.9476986582498,0.925877678982232,20.8802956236491));
#221310=CARTESIAN_POINT('',(-50.9539485986024,-40.0598680151934,11.700311944309));
#221311=CARTESIAN_POINT('',(-50.9539485986591,-40.059868015002,17.4907490276813));
#221312=CARTESIAN_POINT('',(-50.9539979875351,-40.3837498695583,11.7003119443086));
#221313=CARTESIAN_POINT('Origin',(-49.7816895927448,-49.4053022272277,11.700311944397));
#221314=CARTESIAN_POINT('',(-49.9572476830176,-40.0599831232279,11.7003119443518));
#221315=CARTESIAN_POINT('',(-26.3534127020268,-40.0627091075322,11.700311946375));
#221316=CARTESIAN_POINT('',(-49.9572970775741,-40.3839018571443,11.7003119443528));
#221317=CARTESIAN_POINT('Origin',(-49.9586814377506,-49.4552752374773,12.8772946018823));
#221318=CARTESIAN_POINT('',(-49.9572487441382,-40.0599831230462,13.4892485158035));
#221319=CARTESIAN_POINT('Origin',(-2.92621509111591,-40.0654146920764,14.1012024303799));
#221320=CARTESIAN_POINT('Origin',(-30.4704525998868,43.691816969999,11.2003119441529));
#221321=CARTESIAN_POINT('',(-30.1919883754678,43.2765367341209,11.2003119493153));
#221322=CARTESIAN_POINT('',(-28.8608302942644,44.1691378064864,11.200311945703));
#221323=CARTESIAN_POINT('',(-29.5264094141908,43.7228372166197,11.2003119481528));
#221324=CARTESIAN_POINT('',(-29.1392943555743,44.5844181538429,11.7003119440429));
#221325=CARTESIAN_POINT('Origin',(-29.1392943555777,44.5844181536515,11.2003119440428));
#221326=CARTESIAN_POINT('',(-30.4704525914553,43.6918169820838,11.7003119440624));
#221327=CARTESIAN_POINT('',(-29.139294355388,44.5844181538023,11.7003119440334));
#221328=CARTESIAN_POINT('Origin',(-30.4704525918144,43.6918169763482,11.2003119439044));
#221329=CARTESIAN_POINT('Origin',(-29.1392943555764,44.5844181536479,11.2003119440445));
#221330=CARTESIAN_POINT('',(-28.7409429996112,44.8866038539542,11.2003119459512));
#221331=CARTESIAN_POINT('Origin',(-29.1392943555491,44.584418154608,11.2003119440343));
#221332=CARTESIAN_POINT('Origin',(-29.1392943555544,44.5844181534083,11.20031194407));
#221333=CARTESIAN_POINT('Origin',(-28.382685605696,45.2250966457292,8.70031194446646));
#221334=CARTESIAN_POINT('',(-29.1763263447213,46.4861416006994,9.70031194445255));
#221335=CARTESIAN_POINT('',(-28.6436815523449,45.6398027021888,8.70031194491276));
#221336=CARTESIAN_POINT('Origin',(-29.1763263437161,46.4861416016436,8.70031194398265));
#221337=CARTESIAN_POINT('',(-29.4970217422722,46.2142149011831,9.70028884886531));
#221338=CARTESIAN_POINT('Origin',(-28.3826855691356,45.2250966725812,9.7003119444711));
#221339=CARTESIAN_POINT('',(-28.7730721425842,44.9289524898158,8.70031207004033));
#221340=CARTESIAN_POINT('Ctrl Pts',(-29.4970217413996,46.2142148995553,
9.70029033345753));
#221341=CARTESIAN_POINT('Ctrl Pts',(-29.4876635678213,46.2021973456627,
9.7002958518374));
#221342=CARTESIAN_POINT('Ctrl Pts',(-29.4783579916106,46.1899286225194,
9.69996933519693));
#221343=CARTESIAN_POINT('Ctrl Pts',(-29.4691025173701,46.1774436375185,
9.69928881418046));
#221344=CARTESIAN_POINT('Ctrl Pts',(-29.4498049701427,46.1514126010287,
9.69786993643164));
#221345=CARTESIAN_POINT('Ctrl Pts',(-29.4307249660581,46.1244408952247,
9.69490874229578));
#221346=CARTESIAN_POINT('Ctrl Pts',(-29.4118230329363,46.0968238490567,
9.69030030448393));
#221347=CARTESIAN_POINT('Ctrl Pts',(-29.386964496726,46.0605037892104,9.68423960066696));
#221348=CARTESIAN_POINT('Ctrl Pts',(-29.3624134974573,46.0230660984842,
9.6753328014252));
#221349=CARTESIAN_POINT('Ctrl Pts',(-29.3380947717979,45.9852145922103,
9.66342282440937));
#221350=CARTESIAN_POINT('Ctrl Pts',(-29.3167928620389,45.9520586866672,
9.65299031823383));
#221351=CARTESIAN_POINT('Ctrl Pts',(-29.2956681117422,45.9185851918923,
9.64025500951009));
#221352=CARTESIAN_POINT('Ctrl Pts',(-29.2746749698105,45.885276820009,9.62517325742719));
#221353=CARTESIAN_POINT('Ctrl Pts',(-29.2692126605504,45.876610150257,9.62124906188138));
#221354=CARTESIAN_POINT('Ctrl Pts',(-29.2637594411999,45.8679548528011,
9.61716603090239));
#221355=CARTESIAN_POINT('Ctrl Pts',(-29.2583149534812,45.8593198683314,
9.61292345996789));
#221356=CARTESIAN_POINT('Ctrl Pts',(-29.2493848149072,45.8451566243526,
9.60596472513132));
#221357=CARTESIAN_POINT('Ctrl Pts',(-29.2406548252922,45.8312165423086,
9.59868509461871));
#221358=CARTESIAN_POINT('Ctrl Pts',(-29.2321370222013,45.817514330596,9.5911248910796));
#221359=CARTESIAN_POINT('Ctrl Pts',(-29.2186273349381,45.7957818964134,
9.57913400747143));
#221360=CARTESIAN_POINT('Ctrl Pts',(-29.2056518745176,45.7746483131392,
9.56643738186078));
#221361=CARTESIAN_POINT('Ctrl Pts',(-29.1932357927033,45.7541439087495,
9.55321235641331));
#221362=CARTESIAN_POINT('Ctrl Pts',(-29.1796722295789,45.7317445087273,
9.53876508793033));
#221363=CARTESIAN_POINT('Ctrl Pts',(-29.1667763972449,45.7100961670837,
9.52368746232334));
#221364=CARTESIAN_POINT('Ctrl Pts',(-29.1545679277922,45.6892221860565,
9.50821021771641));
#221365=CARTESIAN_POINT('Ctrl Pts',(-29.1517972204978,45.6844848443514,
9.5046976631988));
#221366=CARTESIAN_POINT('Ctrl Pts',(-29.1490618379763,45.6797866971135,
9.50116427489561));
#221367=CARTESIAN_POINT('Ctrl Pts',(-29.1463618853169,45.6751274707345,
9.49761253353359));
#221368=CARTESIAN_POINT('Ctrl Pts',(-29.1342352380701,45.6542008835417,
9.48166013730919));
#221369=CARTESIAN_POINT('Ctrl Pts',(-29.1228243032912,45.6340600633263,
9.46533851087783));
#221370=CARTESIAN_POINT('Ctrl Pts',(-29.112115819902,45.614655126172,9.44887325689039));
#221371=CARTESIAN_POINT('Ctrl Pts',(-29.1055694763174,45.6027924392506,
9.43880766628415));
#221372=CARTESIAN_POINT('Ctrl Pts',(-29.0992851919775,45.5912037703085,
9.42868769889144));
#221373=CARTESIAN_POINT('Ctrl Pts',(-29.093256330583,45.5798716804653,9.41855920514736));
#221374=CARTESIAN_POINT('Ctrl Pts',(-29.089912030708,45.573585600198,9.4129407776955));
#221375=CARTESIAN_POINT('Ctrl Pts',(-29.0868088557157,45.5676968697406,
9.4076040067587));
#221376=CARTESIAN_POINT('Ctrl Pts',(-29.0836735590994,45.5616698736246,
9.40208681152029));
#221377=CARTESIAN_POINT('Ctrl Pts',(-29.0821648042305,45.5587695867146,
9.39943184894496));
#221378=CARTESIAN_POINT('Ctrl Pts',(-29.0806488127,45.555837637655,9.39673445774442));
#221379=CARTESIAN_POINT('Ctrl Pts',(-29.0790962483073,45.5528163790108,
9.39393956951336));
#221380=CARTESIAN_POINT('Ctrl Pts',(-29.0780589441678,45.5507978063107,
9.39207224011608));
#221381=CARTESIAN_POINT('Ctrl Pts',(-29.0770053290623,45.5487393939715,
9.39016134303153));
#221382=CARTESIAN_POINT('Ctrl Pts',(-29.0759268244125,45.5466242898717,
9.38818984941186));
#221383=CARTESIAN_POINT('Ctrl Pts',(-29.0688952714453,45.5328343942881,
9.37533625456388));
#221384=CARTESIAN_POINT('Ctrl Pts',(-29.0620937829178,45.5191159328581,
9.36223831466413));
#221385=CARTESIAN_POINT('Ctrl Pts',(-29.0554977663304,45.505471604185,9.34893705251003));
#221386=CARTESIAN_POINT('Ctrl Pts',(-29.0456352813371,45.4850703536728,
9.32904876134991));
#221387=CARTESIAN_POINT('Ctrl Pts',(-29.0362324688987,45.4648333950813,
9.30870643976225));
#221388=CARTESIAN_POINT('Ctrl Pts',(-29.0271984395508,45.4447867109545,
9.28803700740598));
#221389=CARTESIAN_POINT('Ctrl Pts',(-29.0214898385889,45.432119216099,9.27497599809475));
#221390=CARTESIAN_POINT('Ctrl Pts',(-29.01592819709,45.4195280119262,9.26178426060959));
#221391=CARTESIAN_POINT('Ctrl Pts',(-29.0104841584736,45.4070194936187,
9.24849211207587));
#221392=CARTESIAN_POINT('Ctrl Pts',(-29.0038632516731,45.3918069391602,
9.2323265256757));
#221393=CARTESIAN_POINT('Ctrl Pts',(-28.9974233109224,45.3767030910606,
9.21601615110476));
#221394=CARTESIAN_POINT('Ctrl Pts',(-28.9911106470819,45.361697343064,9.19961315789486));
#221395=CARTESIAN_POINT('Ctrl Pts',(-28.9891435462904,45.3570213743279,
9.19450179100756));
#221396=CARTESIAN_POINT('Ctrl Pts',(-28.9871887049653,45.3523550819173,
9.18938140219099));
#221397=CARTESIAN_POINT('Ctrl Pts',(-28.9852447816994,45.3476971167302,
9.18425407754468));
#221398=CARTESIAN_POINT('Ctrl Pts',(-28.9840890640144,45.34492782391,9.18120573717302));
#221399=CARTESIAN_POINT('Ctrl Pts',(-28.9829372045878,45.3421614731757,
9.17815494591144));
#221400=CARTESIAN_POINT('Ctrl Pts',(-28.9817888735986,45.3393977147357,
9.17510212808123));
#221401=CARTESIAN_POINT('Ctrl Pts',(-28.9771497523183,45.3282324577558,
9.16276910537746));
#221402=CARTESIAN_POINT('Ctrl Pts',(-28.9725662953996,45.31711364657,9.15040132866824));
#221403=CARTESIAN_POINT('Ctrl Pts',(-28.9680128381577,45.3060303508159,
9.13802043128935));
#221404=CARTESIAN_POINT('Ctrl Pts',(-28.9654125567364,45.2997011625737,
9.13095023918615));
#221405=CARTESIAN_POINT('Ctrl Pts',(-28.9630000094836,45.2938297848537,
9.12436474229995));
#221406=CARTESIAN_POINT('Ctrl Pts',(-28.9604670950483,45.2876470898281,
9.11743273006119));
#221407=CARTESIAN_POINT('Ctrl Pts',(-28.9585645212769,45.2830030192553,
9.11222581723191));
#221408=CARTESIAN_POINT('Ctrl Pts',(-28.9565938205563,45.2781839670907,
9.10682262130477));
#221409=CARTESIAN_POINT('Ctrl Pts',(-28.9544184594428,45.2728752348782,
9.10085664429811));
#221410=CARTESIAN_POINT('Ctrl Pts',(-28.95253851924,45.2682874452693,9.0957008658141));
#221411=CARTESIAN_POINT('Ctrl Pts',(-28.9506382531263,45.2636489221284,
9.09048668356314));
#221412=CARTESIAN_POINT('Ctrl Pts',(-28.9487154585844,45.2589627556068,
9.08521441049866));
#221413=CARTESIAN_POINT('Ctrl Pts',(-28.9482541005896,45.2578383502985,
9.08394937397194));
#221414=CARTESIAN_POINT('Ctrl Pts',(-28.9477914473921,45.2567112009992,
9.08268099373674));
#221415=CARTESIAN_POINT('Ctrl Pts',(-28.9473274696994,45.2555813453017,
9.08140927309552));
#221416=CARTESIAN_POINT('Ctrl Pts',(-28.9405917453201,45.2391788399964,
9.06294726541478));
#221417=CARTESIAN_POINT('Ctrl Pts',(-28.9335758086135,45.2222092247378,
9.04377845678612));
#221418=CARTESIAN_POINT('Ctrl Pts',(-28.9261384740227,45.2047629447589,
9.02395499436597));
#221419=CARTESIAN_POINT('Ctrl Pts',(-28.924703521443,45.2013968753483,9.02013027353471));
#221420=CARTESIAN_POINT('Ctrl Pts',(-28.9232529327213,45.1980129505574,
9.01628128057547));
#221421=CARTESIAN_POINT('Ctrl Pts',(-28.9217857828791,45.19461167224,9.01240852605088));
#221422=CARTESIAN_POINT('Ctrl Pts',(-28.9193903979049,45.1890584760085,
9.00608556044081));
#221423=CARTESIAN_POINT('Ctrl Pts',(-28.9169506378383,45.1834602220441,
8.99969836201393));
#221424=CARTESIAN_POINT('Ctrl Pts',(-28.9144627667635,45.1778181516035,
8.99324923931836));
#221425=CARTESIAN_POINT('Ctrl Pts',(-28.9125050106413,45.1733782921352,
8.98817429408965));
#221426=CARTESIAN_POINT('Ctrl Pts',(-28.9105174664915,45.1689112944485,
8.98306101015064));
#221427=CARTESIAN_POINT('Ctrl Pts',(-28.9084983254456,45.164417526859,8.97791045871909));
#221428=CARTESIAN_POINT('Ctrl Pts',(-28.9067750819923,45.1605823041563,
8.97351470139777));
#221429=CARTESIAN_POINT('Ctrl Pts',(-28.9050288250505,45.1567275689334,
8.96909180258076));
#221430=CARTESIAN_POINT('Ctrl Pts',(-28.9032583643568,45.1528554380827,
8.96464167596789));
#221431=CARTESIAN_POINT('Ctrl Pts',(-28.9000178094335,45.1457681004554,
8.95649640634614));
#221432=CARTESIAN_POINT('Ctrl Pts',(-28.896696269611,45.1386192717155,8.94826133195095));
#221433=CARTESIAN_POINT('Ctrl Pts',(-28.8932850824212,45.1314116382187,
8.93994087101776));
#221434=CARTESIAN_POINT('Ctrl Pts',(-28.891086783434,45.1267667645914,8.93457884899296));
#221435=CARTESIAN_POINT('Ctrl Pts',(-28.8885772449542,45.1215266999391,
8.92852322390638));
#221436=CARTESIAN_POINT('Ctrl Pts',(-28.8862809223607,45.1167963933798,
8.92304703132284));
#221437=CARTESIAN_POINT('Ctrl Pts',(-28.8850139506707,45.1141864967943,
8.92002560001686));
#221438=CARTESIAN_POINT('Ctrl Pts',(-28.8838128603145,45.1117315472029,
8.91718084045722));
#221439=CARTESIAN_POINT('Ctrl Pts',(-28.8827721349975,45.1096152834889,
8.91472816878294));
#221440=CARTESIAN_POINT('Ctrl Pts',(-28.8819510938878,45.1079457367989,
8.91279322568084));
#221441=CARTESIAN_POINT('Ctrl Pts',(-28.8811175990391,45.1062590900146,
8.91083649371376));
#221442=CARTESIAN_POINT('Ctrl Pts',(-28.8802713730823,45.1045554401389,
8.90885812842194));
#221443=CARTESIAN_POINT('Ctrl Pts',(-28.875891557597,45.0957378518251,8.89861869429482));
#221444=CARTESIAN_POINT('Ctrl Pts',(-28.8711720136571,45.0864640322082,
8.88779944163636));
#221445=CARTESIAN_POINT('Ctrl Pts',(-28.8660643331543,45.0767518907541,
8.87642283599896));
#221446=CARTESIAN_POINT('Ctrl Pts',(-28.8597957309611,45.0648322823942,
8.86246044837293));
#221447=CARTESIAN_POINT('Ctrl Pts',(-28.852942946146,45.0522518257565,8.84765802738561));
#221448=CARTESIAN_POINT('Ctrl Pts',(-28.845401235633,45.0390533379169,8.83206668342423));
#221449=CARTESIAN_POINT('Ctrl Pts',(-28.8379718097195,45.026051355488,8.81670747086196));
#221450=CARTESIAN_POINT('Ctrl Pts',(-28.8298740539082,45.012448824555,8.80058258046991));
#221451=CARTESIAN_POINT('Ctrl Pts',(-28.820974804664,44.9983143096122,8.78375185305044));
#221452=CARTESIAN_POINT('Ctrl Pts',(-28.8199586543971,44.9967003767133,
8.78183005631349));
#221453=CARTESIAN_POINT('Ctrl Pts',(-28.8189320173573,44.99507954748,8.77989907270925));
#221454=CARTESIAN_POINT('Ctrl Pts',(-28.817894666247,44.9934519565646,8.77795900392869));
#221455=CARTESIAN_POINT('Ctrl Pts',(-28.8152119563435,44.9892428182851,
8.77294176176327));
#221456=CARTESIAN_POINT('Ctrl Pts',(-28.8124575990597,44.984988426657,8.7678637541057));
#221457=CARTESIAN_POINT('Ctrl Pts',(-28.8096281819304,44.9806916591569,
8.7627264956037));
#221458=CARTESIAN_POINT('Ctrl Pts',(-28.8009055320701,44.9674453979233,
8.74688913225057));
#221459=CARTESIAN_POINT('Ctrl Pts',(-28.7914703696503,44.9537928162888,
8.7304885175108));
#221460=CARTESIAN_POINT('Ctrl Pts',(-28.7812134646238,44.9398457198724,
8.71356693851144));
#221461=CARTESIAN_POINT('Ctrl Pts',(-28.778556383607,44.9362326840656,8.70918335435832));
#221462=CARTESIAN_POINT('Ctrl Pts',(-28.7758440988662,44.9326001435521,
8.70476481782492));
#221463=CARTESIAN_POINT('Ctrl Pts',(-28.7730745966644,44.9289506268699,
8.70031207055077));
#221464=CARTESIAN_POINT('Origin',(-28.3826856056967,45.2250966457292,8.70031194442802));
#221465=CARTESIAN_POINT('Ctrl Pts',(-30.5523812002386,47.3813087253212,
9.2385807751252));
#221466=CARTESIAN_POINT('Ctrl Pts',(-30.5391234390083,47.3616594973946,
9.2806299019167));
#221467=CARTESIAN_POINT('Ctrl Pts',(-30.5163981935892,47.3217652258433,
9.35537396492542));
#221468=CARTESIAN_POINT('Ctrl Pts',(-30.4937218875932,47.2621579074169,
9.45413068892059));
#221469=CARTESIAN_POINT('Ctrl Pts',(-30.4810954163982,47.2158399835199,
9.53426466887834));
#221470=CARTESIAN_POINT('Ctrl Pts',(-30.4713763608292,47.1813686243327,
9.60262047018155));
#221471=CARTESIAN_POINT('Ctrl Pts',(-30.4597498787999,47.1547077587046,
9.66140950240849));
#221472=CARTESIAN_POINT('Ctrl Pts',(-30.4423100360768,47.1282307632991,
9.71805495692948));
#221473=CARTESIAN_POINT('Ctrl Pts',(-30.4255272428469,47.108193001025,9.7526448434553));
#221474=CARTESIAN_POINT('Ctrl Pts',(-30.4146180082411,47.0953097510588,
9.77028713158035));
#221475=CARTESIAN_POINT('Ctrl Pts',(-30.6034952413953,47.385688281361,9.25385380045149));
#221476=CARTESIAN_POINT('Ctrl Pts',(-30.5906943814597,47.3675795598363,
9.29358642321375));
#221477=CARTESIAN_POINT('Ctrl Pts',(-30.5684738497394,47.3331679870171,
9.36387725406604));
#221478=CARTESIAN_POINT('Ctrl Pts',(-30.5425425874106,47.2846051646998,
9.45771907093444));
#221479=CARTESIAN_POINT('Ctrl Pts',(-30.5250437581334,47.2466032222742,
9.53612944472745));
#221480=CARTESIAN_POINT('Ctrl Pts',(-30.5107654240751,47.2176046105125,
9.60539176684136));
#221481=CARTESIAN_POINT('Ctrl Pts',(-30.4951138898664,47.1945020486814,
9.66776069790036));
#221482=CARTESIAN_POINT('Ctrl Pts',(-30.4728960580726,47.1704259023595,
9.73141536578574));
#221483=CARTESIAN_POINT('Ctrl Pts',(-30.4514990651315,47.1504645138454,
9.7734086571861));
#221484=CARTESIAN_POINT('Ctrl Pts',(-30.4372153935882,47.136264965998,9.79586008650841));
#221485=CARTESIAN_POINT('Ctrl Pts',(-30.6545475388171,47.3711812189063,
9.26049372909738));
#221486=CARTESIAN_POINT('Ctrl Pts',(-30.6425481383078,47.3547862372448,
9.2975578131405));
#221487=CARTESIAN_POINT('Ctrl Pts',(-30.6219712149414,47.3260415809925,
9.36299967051603));
#221488=CARTESIAN_POINT('Ctrl Pts',(-30.5959342529344,47.2886666161266,
9.45258177415781));
#221489=CARTESIAN_POINT('Ctrl Pts',(-30.5768805348401,47.2593905998136,
9.53090227367781));
#221490=CARTESIAN_POINT('Ctrl Pts',(-30.5608528304927,47.2366309266044,
9.60324204535539));
#221491=CARTESIAN_POINT('Ctrl Pts',(-30.5432148244138,47.2180547612942,
9.67136687164682));
#221492=CARTESIAN_POINT('Ctrl Pts',(-30.5177488660379,47.1974857439869,
9.74406149958227));
#221493=CARTESIAN_POINT('Ctrl Pts',(-30.4924332784024,47.1783363293778,
9.79443364032264));
#221494=CARTESIAN_POINT('Ctrl Pts',(-30.4751205397974,47.1632281021485,
9.82204230422617));
#221495=CARTESIAN_POINT('Ctrl Pts',(-30.6978423451326,47.3399740750817,
9.25749950936606));
#221496=CARTESIAN_POINT('Ctrl Pts',(-30.6868681541682,47.3252077360981,
9.29194527648065));
#221497=CARTESIAN_POINT('Ctrl Pts',(-30.668825990031,47.3014599722075,9.35287335892468));
#221498=CARTESIAN_POINT('Ctrl Pts',(-30.6458485666531,47.2737297466621,
9.43949307204477));
#221499=CARTESIAN_POINT('Ctrl Pts',(-30.6287918677655,47.252274237116,9.51937100302509));
#221500=CARTESIAN_POINT('Ctrl Pts',(-30.6140884491389,47.2355792342724,
9.59649528400668));
#221501=CARTESIAN_POINT('Ctrl Pts',(-30.5968020286404,47.2218152528929,
9.67168437816085));
#221502=CARTESIAN_POINT('Ctrl Pts',(-30.5701074599246,47.2053309882102,
9.75408703894118));
#221503=CARTESIAN_POINT('Ctrl Pts',(-30.542159591708,47.1876067613611,9.81255044037773));
#221504=CARTESIAN_POINT('Ctrl Pts',(-30.5226197880128,47.1721344122189,
9.84488702394898));
#221505=CARTESIAN_POINT('',(-30.5288010987475,47.3373504000612,9.32664923019843));
#221506=CARTESIAN_POINT('',(-30.6733917323624,47.3125400589265,9.32997562016887));
#221507=CARTESIAN_POINT('Origin',(-30.5749313987064,47.1611687391713,9.24399553650396));
#221508=CARTESIAN_POINT('',(-30.5249273506219,47.1932134608355,9.73950300661372));
#221509=CARTESIAN_POINT('Ctrl Pts',(-30.673391780358,47.3125401326757,9.32997566204294));
#221510=CARTESIAN_POINT('Ctrl Pts',(-30.6703544340041,47.3101849876338,
9.33760519626706));
#221511=CARTESIAN_POINT('Ctrl Pts',(-30.666340796215,47.3069552643854,9.34795216705328));
#221512=CARTESIAN_POINT('Ctrl Pts',(-30.6614037508777,47.3028623608348,
9.36117292572936));
#221513=CARTESIAN_POINT('Ctrl Pts',(-30.6581420720239,47.3001583676466,
9.36990727310917));
#221514=CARTESIAN_POINT('Ctrl Pts',(-30.6544790984863,47.2970780510931,
9.37989622272515));
#221515=CARTESIAN_POINT('Ctrl Pts',(-30.6504377038302,47.2936343259849,
9.39118513567896));
#221516=CARTESIAN_POINT('Ctrl Pts',(-30.648893153979,47.2923181949074,9.39549955936335));
#221517=CARTESIAN_POINT('Ctrl Pts',(-30.6472933301867,47.2909490849327,
9.40000384993911));
#221518=CARTESIAN_POINT('Ctrl Pts',(-30.6456394182685,47.289528081565,9.40470038910626));
#221519=CARTESIAN_POINT('Ctrl Pts',(-30.6414417057292,47.2859215027689,
9.41662044430122));
#221520=CARTESIAN_POINT('Ctrl Pts',(-30.6369068190771,47.2819628744064,
9.42979992820056));
#221521=CARTESIAN_POINT('Ctrl Pts',(-30.6321030806571,47.2776414815859,
9.4443644503525));
#221522=CARTESIAN_POINT('Ctrl Pts',(-30.6297362763652,47.2755123292091,
9.45154039760965));
#221523=CARTESIAN_POINT('Ctrl Pts',(-30.6273042073965,47.2732957923668,
9.45905267612433));
#221524=CARTESIAN_POINT('Ctrl Pts',(-30.6248137819501,47.2709952651149,
9.46691688112945));
#221525=CARTESIAN_POINT('Ctrl Pts',(-30.6210412473779,47.2675103912333,
9.47882969920168));
#221526=CARTESIAN_POINT('Ctrl Pts',(-30.6171291747074,47.2638355075536,
9.4915468298244));
#221527=CARTESIAN_POINT('Ctrl Pts',(-30.613067988943,47.2600004630348,9.50511118033781));
#221528=CARTESIAN_POINT('Ctrl Pts',(-30.6122061650858,47.2591866285906,
9.50798966991163));
#221529=CARTESIAN_POINT('Ctrl Pts',(-30.6113375608759,47.2583656158618,
9.51090630008584));
#221530=CARTESIAN_POINT('Ctrl Pts',(-30.6104619895159,47.2575377523751,
9.51386148733358));
#221531=CARTESIAN_POINT('Ctrl Pts',(-30.6092745767097,47.2564150389668,
9.51786918715441));
#221532=CARTESIAN_POINT('Ctrl Pts',(-30.6080743585379,47.2552797246697,
9.52194780205349));
#221533=CARTESIAN_POINT('Ctrl Pts',(-30.6068607457705,47.2541326593244,
9.52609828355145));
#221534=CARTESIAN_POINT('Ctrl Pts',(-30.6058064940773,47.2531362166245,
9.52970375991481));
#221535=CARTESIAN_POINT('Ctrl Pts',(-30.6047421656438,47.2521309119754,
9.53336348868098));
#221536=CARTESIAN_POINT('Ctrl Pts',(-30.6036656314346,47.2511172645098,
9.53707846758832));
#221537=CARTESIAN_POINT('Ctrl Pts',(-30.6026561142316,47.2501667191899,
9.54056217956298));
#221538=CARTESIAN_POINT('Ctrl Pts',(-30.601213227634,47.2488142269793,9.5455585545551));
#221539=CARTESIAN_POINT('Ctrl Pts',(-30.6005233115032,47.2481702516573,
9.54794976089062));
#221540=CARTESIAN_POINT('Ctrl Pts',(-30.6004775112796,47.2481275012237,
9.54810850161278));
#221541=CARTESIAN_POINT('Ctrl Pts',(-30.6004350252043,47.2480878553,9.54825576037442));
#221542=CARTESIAN_POINT('Ctrl Pts',(-30.6003961992156,47.2480516331258,
9.54839033220266));
#221543=CARTESIAN_POINT('Ctrl Pts',(-30.5959859540191,47.2439371552956,
9.56367635015046));
#221544=CARTESIAN_POINT('Ctrl Pts',(-30.5914814138127,47.2400142970802,
9.57870674320346));
#221545=CARTESIAN_POINT('Ctrl Pts',(-30.5867487199173,47.2361954974342,
9.593409538844));
#221546=CARTESIAN_POINT('Ctrl Pts',(-30.5861271347571,47.2356939418208,
9.59534058272435));
#221547=CARTESIAN_POINT('Ctrl Pts',(-30.5855016557467,47.2351941210619,
9.59726596916194));
#221548=CARTESIAN_POINT('Ctrl Pts',(-30.5848720192285,47.2346957854719,
9.59918552982931));
#221549=CARTESIAN_POINT('Ctrl Pts',(-30.5821602028615,47.2325494763396,
9.60745299190421));
#221550=CARTESIAN_POINT('Ctrl Pts',(-30.5793736918995,47.2304314063996,
9.61561186595137));
#221551=CARTESIAN_POINT('Ctrl Pts',(-30.5764906896179,47.2283200064345,
9.62364590119447));
#221552=CARTESIAN_POINT('Ctrl Pts',(-30.5761362316009,47.2280604150186,
9.62463366600423));
#221553=CARTESIAN_POINT('Ctrl Pts',(-30.5757803154447,47.2278009197411,
9.62561954139045));
#221554=CARTESIAN_POINT('Ctrl Pts',(-30.5754229116313,47.2275414785591,
9.62660349445852));
#221555=CARTESIAN_POINT('Ctrl Pts',(-30.5743268344113,47.2267458307264,
9.6296210575147));
#221556=CARTESIAN_POINT('Ctrl Pts',(-30.5732167599236,47.2259506946756,
9.63262054125614));
#221557=CARTESIAN_POINT('Ctrl Pts',(-30.5720919232459,47.2251548214331,
9.63560095610468));
#221558=CARTESIAN_POINT('Ctrl Pts',(-30.5713461141245,47.2246271274706,
9.63757708350473));
#221559=CARTESIAN_POINT('Ctrl Pts',(-30.5705938121452,47.2240991074901,
9.63954482814467));
#221560=CARTESIAN_POINT('Ctrl Pts',(-30.5698348351901,47.2235703936598,
9.64150389849007));
#221561=CARTESIAN_POINT('Ctrl Pts',(-30.5690758582351,47.2230416798296,
9.64346296883547));
#221562=CARTESIAN_POINT('Ctrl Pts',(-30.5688529573649,47.222884985062,9.64404930164597));
#221563=CARTESIAN_POINT('Ctrl Pts',(-30.5675377114896,47.2219817985209,
9.64735479245878));
#221564=CARTESIAN_POINT('Ctrl Pts',(-30.5625496756346,47.2185564869991,
9.65989078059818));
#221565=CARTESIAN_POINT('Ctrl Pts',(-30.5577697176207,47.2153471859777,
9.67120067636868));
#221566=CARTESIAN_POINT('Ctrl Pts',(-30.5533264571175,47.2123716971111,
9.68126359373027));
#221567=CARTESIAN_POINT('Ctrl Pts',(-30.5480794000743,47.2088579351329,
9.6931469171096));
#221568=CARTESIAN_POINT('Ctrl Pts',(-30.543303148689,47.2056709278747,9.70329172357348));
#221569=CARTESIAN_POINT('Ctrl Pts',(-30.5392008500505,47.2029141210833,
9.71168680931942));
#221570=CARTESIAN_POINT('Ctrl Pts',(-30.5375255906291,47.2017883213897,
9.71511511811112));
#221571=CARTESIAN_POINT('Ctrl Pts',(-30.5359625222506,47.2007349389896,
9.71825182348935));
#221572=CARTESIAN_POINT('Ctrl Pts',(-30.5345245849819,47.1997630034897,
9.72109665294109));
#221573=CARTESIAN_POINT('Ctrl Pts',(-30.5302925796637,47.1969024919126,
9.72946929452352));
#221574=CARTESIAN_POINT('Ctrl Pts',(-30.5271467340191,47.1947495474938,
9.73531530661948));
#221575=CARTESIAN_POINT('Ctrl Pts',(-30.5253941984278,47.193536476052,9.73862035273895));
#221576=CARTESIAN_POINT('Ctrl Pts',(-30.5252257360167,47.1934198696099,
9.73893805016021));
#221577=CARTESIAN_POINT('Ctrl Pts',(-30.5250701284889,47.1933119157421,
9.73923224723196));
#221578=CARTESIAN_POINT('Ctrl Pts',(-30.5249276387857,47.193212793572,9.73950291395276));
#221579=CARTESIAN_POINT('',(-30.4442629165471,47.1319642286579,9.71405078367226));
#221580=CARTESIAN_POINT('Origin',(-30.6035504972562,47.0110330474661,9.71442092622105));
#221581=CARTESIAN_POINT('Ctrl Pts',(-30.4442629165898,47.1319642287141,
9.71405078362748));
#221582=CARTESIAN_POINT('Ctrl Pts',(-30.4478702999959,47.1367242342358,
9.70544930494645));
#221583=CARTESIAN_POINT('Ctrl Pts',(-30.4510759727743,47.1411656567322,
9.69703083498924));
#221584=CARTESIAN_POINT('Ctrl Pts',(-30.4539315389007,47.1453401647799,
9.68886626447797));
#221585=CARTESIAN_POINT('Ctrl Pts',(-30.4575915727492,47.1506907117743,
9.6784015779305));
#221586=CARTESIAN_POINT('Ctrl Pts',(-30.4606761493006,47.1556037122655,
9.66835514062559));
#221587=CARTESIAN_POINT('Ctrl Pts',(-30.4633177803266,47.1601705954084,
9.6588529944258));
#221588=CARTESIAN_POINT('Ctrl Pts',(-30.4663188039607,47.1653588007675,
9.64805808588672));
#221589=CARTESIAN_POINT('Ctrl Pts',(-30.4687492287714,47.1701006747749,
9.63796611374308));
#221590=CARTESIAN_POINT('Ctrl Pts',(-30.4708289191801,47.1744878703794,
9.62871216494037));
#221591=CARTESIAN_POINT('Ctrl Pts',(-30.4717302283483,47.1763892205056,
9.62470163103447));
#221592=CARTESIAN_POINT('Ctrl Pts',(-30.4725658030283,47.1782235218644,
9.6208479413044));
#221593=CARTESIAN_POINT('Ctrl Pts',(-30.4733537434415,47.1799964385806,
9.61715975544205));
#221594=CARTESIAN_POINT('Ctrl Pts',(-30.4747175005993,47.1830649800863,
9.61077629067163));
#221595=CARTESIAN_POINT('Ctrl Pts',(-30.475905947523,47.185920394639,9.60487608459082));
#221596=CARTESIAN_POINT('Ctrl Pts',(-30.4769525706385,47.1885471914719,
9.59948339743261));
#221597=CARTESIAN_POINT('Ctrl Pts',(-30.4778108418093,47.1907012658084,
9.59506118675128));
#221598=CARTESIAN_POINT('Ctrl Pts',(-30.4788292253613,47.1933563819903,
9.5896330896456));
#221599=CARTESIAN_POINT('Ctrl Pts',(-30.4798683411843,47.1962162118676,
9.58384964591751));
#221600=CARTESIAN_POINT('Ctrl Pts',(-30.4800963804017,47.1968438159832,
9.58258043997098));
#221601=CARTESIAN_POINT('Ctrl Pts',(-30.4803256139121,47.1974812746999,
9.58129408512037));
#221602=CARTESIAN_POINT('Ctrl Pts',(-30.4805549255002,47.1981254465898,
9.57999738372816));
#221603=CARTESIAN_POINT('Ctrl Pts',(-30.4807881915149,47.1987807270787,
9.57867832101301));
#221604=CARTESIAN_POINT('Ctrl Pts',(-30.481020190208,47.1994393848042,9.5773555135136));
#221605=CARTESIAN_POINT('Ctrl Pts',(-30.4812510756039,47.2001015437039,
9.57602898274987));
#221606=CARTESIAN_POINT('Ctrl Pts',(-30.4833523502602,47.2061278136178,
9.56395630286121));
#221607=CARTESIAN_POINT('Ctrl Pts',(-30.4853602465334,47.2124469775153,
9.55157814559644));
#221608=CARTESIAN_POINT('Ctrl Pts',(-30.4874001928324,47.2191205772079,
9.53887985457538));
#221609=CARTESIAN_POINT('Ctrl Pts',(-30.4875849212511,47.2197249085667,
9.53772995409884));
#221610=CARTESIAN_POINT('Ctrl Pts',(-30.4877699205174,47.2203321224977,
9.53657740355013));
#221611=CARTESIAN_POINT('Ctrl Pts',(-30.4879552878899,47.2209422504082,
9.53542217681908));
#221612=CARTESIAN_POINT('Ctrl Pts',(-30.4902107972727,47.2283661525126,
9.52136563226101));
#221613=CARTESIAN_POINT('Ctrl Pts',(-30.4925517713617,47.2362764212958,
9.50684460213431));
#221614=CARTESIAN_POINT('Ctrl Pts',(-30.4950578545585,47.2445896360993,
9.49190648129736));
#221615=CARTESIAN_POINT('Ctrl Pts',(-30.4953389730654,47.2455221664063,
9.49023080579277));
#221616=CARTESIAN_POINT('Ctrl Pts',(-30.4956221823576,47.2464597407397,
9.48854983685315));
#221617=CARTESIAN_POINT('Ctrl Pts',(-30.4959076028142,47.2474022217761,
9.48686360696552));
#221618=CARTESIAN_POINT('Ctrl Pts',(-30.4984483960197,47.2557921229158,
9.47185290488289));
#221619=CARTESIAN_POINT('Ctrl Pts',(-30.501165545946,47.2645722692117,9.45642916280823));
#221620=CARTESIAN_POINT('Ctrl Pts',(-30.5041614684774,47.2736266441807,
9.44059626037822));
#221621=CARTESIAN_POINT('Ctrl Pts',(-30.504533472516,47.2747509269417,9.43863028709794));
#221622=CARTESIAN_POINT('Ctrl Pts',(-30.504909751815,47.2758794172238,9.43665794666469));
#221623=CARTESIAN_POINT('Ctrl Pts',(-30.5052904795838,47.2770118761612,
9.43467919737466));
#221624=CARTESIAN_POINT('Ctrl Pts',(-30.5085136278119,47.2865989967152,
9.41792758955595));
#221625=CARTESIAN_POINT('Ctrl Pts',(-30.5120519321525,47.296472048493,9.40071500733369));
#221626=CARTESIAN_POINT('Ctrl Pts',(-30.5159099318215,47.3064687548362,
9.38294999860481));
#221627=CARTESIAN_POINT('Ctrl Pts',(-30.5167756247051,47.3087119062833,
9.37896372515943));
#221628=CARTESIAN_POINT('Ctrl Pts',(-30.517657595491,47.3109612244225,9.37494972318055));
#221629=CARTESIAN_POINT('Ctrl Pts',(-30.5185562172745,47.3132147991685,
9.37090711995565));
#221630=CARTESIAN_POINT('Ctrl Pts',(-30.5195710098967,47.3157597085706,
9.36634190241675));
#221631=CARTESIAN_POINT('Ctrl Pts',(-30.5206070304718,47.3183100537859,
9.36174021431498));
#221632=CARTESIAN_POINT('Ctrl Pts',(-30.521664906267,47.3208633680626,9.35710102868728));
#221633=CARTESIAN_POINT('Ctrl Pts',(-30.5239394143095,47.326353174979,9.34712645032137));
#221634=CARTESIAN_POINT('Ctrl Pts',(-30.5263146558804,47.3318567718861,
9.33697845741802));
#221635=CARTESIAN_POINT('Ctrl Pts',(-30.5288012874272,47.3373496801293,
9.32664889260064));
#221636=CARTESIAN_POINT('Origin',(-32.0744274804345,46.9319703426966,11.7003119440641));
#221637=CARTESIAN_POINT('',(-31.6811516418448,46.1527019679824,11.7003119274005));
#221638=CARTESIAN_POINT('',(-30.7868596040183,46.7562940439664,11.7003119324912));
#221639=CARTESIAN_POINT('Origin',(-0.474030471881832,0.880008237682404,
11.7006783026992));
#221640=CARTESIAN_POINT('',(-31.7957315855326,45.4388443272278,11.7003119441017));
#221641=CARTESIAN_POINT('Ctrl Pts',(-31.6811516427124,46.152701967428,11.7003119440105));
#221642=CARTESIAN_POINT('Ctrl Pts',(-31.6974847058145,46.1414433512761,
11.7003119440137));
#221643=CARTESIAN_POINT('Ctrl Pts',(-31.7130175739013,46.1293173548583,
11.7003119439679));
#221644=CARTESIAN_POINT('Ctrl Pts',(-31.7277617410564,46.1163442116822,
11.7003119438605));
#221645=CARTESIAN_POINT('Ctrl Pts',(-31.7380898465619,46.1072566864222,
11.7003119437853));
#221646=CARTESIAN_POINT('Ctrl Pts',(-31.7480310539776,46.0977522308227,
11.7003119437652));
#221647=CARTESIAN_POINT('Ctrl Pts',(-31.7575829630199,46.0878238776481,
11.7003119438866));
#221648=CARTESIAN_POINT('Ctrl Pts',(-31.7665088001116,46.0785462701422,
11.7003119440001));
#221649=CARTESIAN_POINT('Ctrl Pts',(-31.7752125601048,46.0687788550982,
11.7003119440228));
#221650=CARTESIAN_POINT('Ctrl Pts',(-31.7835463209877,46.0586507483986,
11.7003119439883));
#221651=CARTESIAN_POINT('Ctrl Pts',(-31.791864522299,46.0485415514091,11.7003119439539));
#221652=CARTESIAN_POINT('Ctrl Pts',(-31.7998134032632,46.0380736634168,
11.7003119440231));
#221653=CARTESIAN_POINT('Ctrl Pts',(-31.8072836050607,46.0274114923489,
11.7003119428169));
#221654=CARTESIAN_POINT('Ctrl Pts',(-31.8117720009028,46.0210052337785,
11.7003119420922));
#221655=CARTESIAN_POINT('Ctrl Pts',(-31.8160883844565,46.0145294970639,
11.7003119408749));
#221656=CARTESIAN_POINT('Ctrl Pts',(-31.820216890372,46.0080244525005,11.7003119381497));
#221657=CARTESIAN_POINT('Ctrl Pts',(-31.8306808020351,45.9915370807809,
11.7003119312426));
#221658=CARTESIAN_POINT('Ctrl Pts',(-31.8401080483945,45.9745249877212,
11.7003119217083));
#221659=CARTESIAN_POINT('Ctrl Pts',(-31.8485051689392,45.9569822165626,
11.7003119218632));
#221660=CARTESIAN_POINT('Ctrl Pts',(-31.8544595149695,45.9445427464785,
11.700311921973));
#221661=CARTESIAN_POINT('Ctrl Pts',(-31.8598950136421,45.9318356058597,
11.700311927152));
#221662=CARTESIAN_POINT('Ctrl Pts',(-31.8647983382175,45.9188553817203,
11.7003119337796));
#221663=CARTESIAN_POINT('Ctrl Pts',(-31.868951856743,45.9078600660727,11.7003119393937));
#221664=CARTESIAN_POINT('Ctrl Pts',(-31.8728068049649,45.8964914744431,
11.7003119414141));
#221665=CARTESIAN_POINT('Ctrl Pts',(-31.876267063275,45.8849348713559,11.7003119424037));
#221666=CARTESIAN_POINT('Ctrl Pts',(-31.8794597685499,45.8742718443996,
11.7003119433168));
#221667=CARTESIAN_POINT('Ctrl Pts',(-31.8823168097559,45.8634495326337,
11.7003119434302));
#221668=CARTESIAN_POINT('Ctrl Pts',(-31.8848012100915,45.8526223743056,
11.7003119430854));
#221669=CARTESIAN_POINT('Ctrl Pts',(-31.8860434102592,45.8472087951415,
11.7003119429129));
#221670=CARTESIAN_POINT('Ctrl Pts',(-31.887193046931,45.8417940795206,11.7003119425921));
#221671=CARTESIAN_POINT('Ctrl Pts',(-31.8882490330052,45.8363976054187,
11.700311941896));
#221672=CARTESIAN_POINT('Ctrl Pts',(-31.8889886037728,45.8326181289736,
11.7003119414084));
#221673=CARTESIAN_POINT('Ctrl Pts',(-31.8896822880592,45.8288475994508,
11.7003119407329));
#221674=CARTESIAN_POINT('Ctrl Pts',(-31.8903303766776,45.8250925917527,
11.7003119397206));
#221675=CARTESIAN_POINT('Ctrl Pts',(-31.8906076525894,45.8234860627169,
11.7003119392875));
#221676=CARTESIAN_POINT('Ctrl Pts',(-31.8908765891622,45.8218823736933,
11.7003119387919));
#221677=CARTESIAN_POINT('Ctrl Pts',(-31.891137238626,45.8202820335306,11.7003119382185));
#221678=CARTESIAN_POINT('Ctrl Pts',(-31.8942841657713,45.8009604748935,
11.700311931296));
#221679=CARTESIAN_POINT('Ctrl Pts',(-31.896266097863,45.7815603636406,11.7003119217393));
#221680=CARTESIAN_POINT('Ctrl Pts',(-31.8970860591062,45.7620808773753,
11.7003119219379));
#221681=CARTESIAN_POINT('Ctrl Pts',(-31.8976640122355,45.7483506795925,
11.7003119220778));
#221682=CARTESIAN_POINT('Ctrl Pts',(-31.897663780604,45.7345802163715,11.7003119272504));
#221683=CARTESIAN_POINT('Ctrl Pts',(-31.8970710523161,45.7207661125392,
11.7003119338555));
#221684=CARTESIAN_POINT('Ctrl Pts',(-31.8965173522466,45.7078615989389,
11.7003119400257));
#221685=CARTESIAN_POINT('Ctrl Pts',(-31.8954585644774,45.694750693646,11.7003119418556));
#221686=CARTESIAN_POINT('Ctrl Pts',(-31.8938789166544,45.6816287184081,
11.7003119426233));
#221687=CARTESIAN_POINT('Ctrl Pts',(-31.8923065076923,45.668566875658,11.7003119433875));
#221688=CARTESIAN_POINT('Ctrl Pts',(-31.8902179540657,45.6554950190528,
11.7003119434944));
#221689=CARTESIAN_POINT('Ctrl Pts',(-31.8876495311796,45.6426049259063,
11.7003119415456));
#221690=CARTESIAN_POINT('Ctrl Pts',(-31.8861173726772,45.6349155123297,
11.700311940383));
#221691=CARTESIAN_POINT('Ctrl Pts',(-31.8844154663443,45.6272906911255,
11.7003119383793));
#221692=CARTESIAN_POINT('Ctrl Pts',(-31.8825600684386,45.619768921412,11.7003119334478));
#221693=CARTESIAN_POINT('Ctrl Pts',(-31.8778997568245,45.6008760517763,
11.7003119210611));
#221694=CARTESIAN_POINT('Ctrl Pts',(-31.8721437366875,45.5824426081266,
11.7003119117916));
#221695=CARTESIAN_POINT('Ctrl Pts',(-31.8653455333997,45.5644451061428,
11.7003119140471));
#221696=CARTESIAN_POINT('Ctrl Pts',(-31.8584905145904,45.5462971912608,
11.7003119163215));
#221697=CARTESIAN_POINT('Ctrl Pts',(-31.8505751902263,45.5285906213021,
11.7003119265624));
#221698=CARTESIAN_POINT('Ctrl Pts',(-31.8416024560716,45.5113120406749,
11.7003119334923));
#221699=CARTESIAN_POINT('Ctrl Pts',(-31.8327673281945,45.4942984451818,
11.700311940316));
#221700=CARTESIAN_POINT('Ctrl Pts',(-31.8229056747043,45.4776984645319,
11.7003119434425));
#221701=CARTESIAN_POINT('Ctrl Pts',(-31.8119848803784,45.4615339169871,
11.7003119440464));
#221702=CARTESIAN_POINT('Ctrl Pts',(-31.8068072134211,45.4538701297931,
11.7003119443327));
#221703=CARTESIAN_POINT('Ctrl Pts',(-31.8013910723499,45.4463048532581,
11.700311944281));
#221704=CARTESIAN_POINT('Ctrl Pts',(-31.7957315858826,45.4388443278219,
11.7003119442844));
#221705=CARTESIAN_POINT('',(-31.1330920885609,44.5653306507735,11.7003119440698));
#221706=CARTESIAN_POINT('',(-29.9630769688687,45.6703561058453,11.7003119439239));
#221707=CARTESIAN_POINT('Origin',(-30.4704525918439,43.6918169763393,11.2003119439177));
#221708=CARTESIAN_POINT('',(-30.8688039475989,43.3896312759553,11.2003119480206));
#221709=CARTESIAN_POINT('Origin',(-30.47045259562,43.6918169793427,11.2003119443824));
#221710=CARTESIAN_POINT('Origin',(-30.4704525916941,43.6918169794995,11.2003119503802));
#221711=CARTESIAN_POINT('Origin',(-28.7150439663641,44.2668940644843,11.3903119463428));
#221712=CARTESIAN_POINT('',(-28.8608302944714,44.1691378048581,1.70031194413298));
#221713=CARTESIAN_POINT('',(-30.19198853466,43.2765366258174,1.70031194405802));
#221714=CARTESIAN_POINT('',(-29.5264094145833,43.7228372168978,1.70031194403251));
#221715=CARTESIAN_POINT('',(-28.8608302935142,44.1691378049991,6.45031194408276));
#221716=CARTESIAN_POINT('',(-30.1919885358063,43.2765366258221,6.45031194775832));
#221717=CARTESIAN_POINT('Origin',(-29.1392943555491,44.584418154608,11.2003119440343));
#221718=CARTESIAN_POINT('',(-28.7409429999882,44.8866038542602,1.70031194397168));
#221719=CARTESIAN_POINT('Origin',(-29.1392943557432,44.5844181508451,1.70031194409944));
#221720=CARTESIAN_POINT('',(-28.7409429997579,44.8866038534845,6.45031194734145));
#221721=CARTESIAN_POINT('Origin',(-29.1392943555542,44.5844181534083,11.20031194407));
#221722=CARTESIAN_POINT('',(-30.3884550889781,47.0584097027879,11.2003119599774));
#221723=CARTESIAN_POINT('Ctrl Pts',(-30.3884550905116,47.0584097016271,
11.2003119599774));
#221724=CARTESIAN_POINT('Ctrl Pts',(-30.3884658181358,47.0584238469012,
11.2267410503669));
#221725=CARTESIAN_POINT('Ctrl Pts',(-30.390143470024,47.0571610049294,11.2531688021467));
#221726=CARTESIAN_POINT('Ctrl Pts',(-30.3934713088514,47.0546429196302,
11.2792652482145));
#221727=CARTESIAN_POINT('Ctrl Pts',(-30.3967935609029,47.0521290616927,
11.3053178835666));
#221728=CARTESIAN_POINT('Ctrl Pts',(-30.4017604011543,47.0483642117657,
11.3310397961529));
#221729=CARTESIAN_POINT('Ctrl Pts',(-30.4083123404135,47.043398263347,11.3561104101015));
#221730=CARTESIAN_POINT('Ctrl Pts',(-30.4148543699189,47.0384398258841,
11.3811431049543));
#221731=CARTESIAN_POINT('Ctrl Pts',(-30.4229765788733,47.0322840038971,
11.405525951431));
#221732=CARTESIAN_POINT('Ctrl Pts',(-30.432578431848,47.0250077384094,11.4289553900306));
#221733=CARTESIAN_POINT('Ctrl Pts',(-30.4421621487131,47.0177452164302,
11.4523405747901));
#221734=CARTESIAN_POINT('Ctrl Pts',(-30.4532197272733,47.0093666090679,
11.474775456906));
#221735=CARTESIAN_POINT('Ctrl Pts',(-30.4656124568238,46.9999740169971,
11.4959812911743));
#221736=CARTESIAN_POINT('Ctrl Pts',(-30.477605034547,46.9908847045924,11.5165024051556));
#221737=CARTESIAN_POINT('Ctrl Pts',(-30.4908475316215,46.9808460962121,
11.5358722934311));
#221738=CARTESIAN_POINT('Ctrl Pts',(-30.5051826391479,46.9699716145453,
11.553865337837));
#221739=CARTESIAN_POINT('Ctrl Pts',(-30.5207076416585,46.9581944894091,
11.5733519066724));
#221740=CARTESIAN_POINT('Ctrl Pts',(-30.5375062387453,46.9454461284611,
11.5912117222915));
#221741=CARTESIAN_POINT('Ctrl Pts',(-30.5553569921235,46.9318995391245,
11.6072139793154));
#221742=CARTESIAN_POINT('Ctrl Pts',(-30.5729994588738,46.9185110144563,
11.6230295183849));
#221743=CARTESIAN_POINT('Ctrl Pts',(-30.5916693251836,46.9043430093007,
11.6370303819159));
#221744=CARTESIAN_POINT('Ctrl Pts',(-30.6111275113507,46.8895793313498,
11.6490359968112));
#221745=CARTESIAN_POINT('Ctrl Pts',(-30.6309302819831,46.874554203846,11.6612542187991));
#221746=CARTESIAN_POINT('Ctrl Pts',(-30.6515492507809,46.8589123110888,
11.6714054850448));
#221747=CARTESIAN_POINT('Ctrl Pts',(-30.6727106753732,46.8428618286214,
11.6793485275353));
#221748=CARTESIAN_POINT('Ctrl Pts',(-30.6938720999654,46.826811346154,11.6872915700259));
#221749=CARTESIAN_POINT('Ctrl Pts',(-30.7155755780995,46.8103525412702,
11.6930261626755));
#221750=CARTESIAN_POINT('Ctrl Pts',(-30.7375311495046,46.7937043566249,
11.6964643150521));
#221751=CARTESIAN_POINT('Ctrl Pts',(-30.7539010372709,46.7812916113981,
11.6990277722944));
#221752=CARTESIAN_POINT('Ctrl Pts',(-30.7703941340277,46.76878459797,11.7003119449126));
#221753=CARTESIAN_POINT('Ctrl Pts',(-30.7868596021044,46.7562940445456,
11.7003119438738));
#221754=CARTESIAN_POINT('',(-29.5925997720247,46.0092864603487,11.2003119471955));
#221755=CARTESIAN_POINT('Ctrl Pts',(-30.3670347425099,47.0242451522991,
10.0190148042373));
#221756=CARTESIAN_POINT('Ctrl Pts',(-30.3785045150921,47.0436638275413,
9.99874701690928));
#221757=CARTESIAN_POINT('Ctrl Pts',(-30.404080875857,47.0812001575705,9.95436304510044));
#221758=CARTESIAN_POINT('Ctrl Pts',(-30.4465357013916,47.1293403331285,
9.88150424745392));
#221759=CARTESIAN_POINT('Ctrl Pts',(-30.5021246966709,47.1787788887295,
9.78477903978295));
#221760=CARTESIAN_POINT('Ctrl Pts',(-30.5429485661832,47.2052457819763,
9.71124271993936));
#221761=CARTESIAN_POINT('Ctrl Pts',(-30.5680091665268,47.2190930999241,
9.66481724832008));
#221762=CARTESIAN_POINT('Ctrl Pts',(-30.35206962715,46.9930166266646,10.0056550634545));
#221763=CARTESIAN_POINT('Ctrl Pts',(-30.361109572447,47.0133936172903,9.98589594227568));
#221764=CARTESIAN_POINT('Ctrl Pts',(-30.3820870372201,47.0533623691176,
9.94261232690526));
#221765=CARTESIAN_POINT('Ctrl Pts',(-30.4189894643607,47.1062888564488,
9.87125199348633));
#221766=CARTESIAN_POINT('Ctrl Pts',(-30.4694468808197,47.1625267236377,
9.77618448734603));
#221767=CARTESIAN_POINT('Ctrl Pts',(-30.5081657092003,47.1942424173295,
9.70366197110103));
#221768=CARTESIAN_POINT('Ctrl Pts',(-30.5323990322944,47.2113099876171,
9.6578417501167));
#221769=CARTESIAN_POINT('Ctrl Pts',(-30.346607326924,46.9583824050439,9.99347740019751));
#221770=CARTESIAN_POINT('Ctrl Pts',(-30.3530365725626,46.9791066866397,
9.97393165302313));
#221771=CARTESIAN_POINT('Ctrl Pts',(-30.3688915457627,47.0203064612028,
9.93121605977365));
#221772=CARTESIAN_POINT('Ctrl Pts',(-30.3991051854235,47.0764609307003,
9.86075478933699));
#221773=CARTESIAN_POINT('Ctrl Pts',(-30.4427357318455,47.1379546986516,
9.76677232447514));
#221774=CARTESIAN_POINT('Ctrl Pts',(-30.477986494477,47.174198340101,9.69495445480845));
#221775=CARTESIAN_POINT('Ctrl Pts',(-30.5005415675873,47.1941687779483,
9.64956016493289));
#221776=CARTESIAN_POINT('Ctrl Pts',(-30.3510574234902,46.92294174682,9.98339564291918));
#221777=CARTESIAN_POINT('Ctrl Pts',(-30.354891025675,46.9433762281993,9.96375197585216));
#221778=CARTESIAN_POINT('Ctrl Pts',(-30.3654843460676,46.9845132872933,
9.92102946180943));
#221779=CARTESIAN_POINT('Ctrl Pts',(-30.3883748075334,47.0420952180046,
9.85080040465675));
#221780=CARTESIAN_POINT('Ctrl Pts',(-30.4239955731966,47.1069071090373,
9.75724891249797));
#221781=CARTESIAN_POINT('Ctrl Pts',(-30.4546755532134,47.1466180676073,
9.68577366431433));
#221782=CARTESIAN_POINT('Ctrl Pts',(-30.474827377378,47.1689561540576,9.64059402838075));
#221783=CARTESIAN_POINT('',(-30.4022374029445,47.0765779144726,9.95488476380508));
#221784=CARTESIAN_POINT('Ctrl Pts',(-30.5249276387858,47.1932127935719,
9.73950291395283));
#221785=CARTESIAN_POINT('Ctrl Pts',(-30.5133749423518,47.1853288675608,
9.76034866842518));
#221786=CARTESIAN_POINT('Ctrl Pts',(-30.5018005504731,47.1767676035138,
9.78101793819548));
#221787=CARTESIAN_POINT('Ctrl Pts',(-30.4902552267379,47.1674260954637,
9.80144520015223));
#221788=CARTESIAN_POINT('Ctrl Pts',(-30.4775516614242,47.1571474354305,
9.82392175104025));
#221789=CARTESIAN_POINT('Ctrl Pts',(-30.4648841564112,47.1459230425286,
9.84610446870825));
#221790=CARTESIAN_POINT('Ctrl Pts',(-30.4523902328238,47.1336335839838,
9.86785932210864));
#221791=CARTESIAN_POINT('Ctrl Pts',(-30.4499410510782,47.1312244834864,
9.87212392237247));
#221792=CARTESIAN_POINT('Ctrl Pts',(-30.4474984026199,47.1287743571978,
9.8763720976374));
#221793=CARTESIAN_POINT('Ctrl Pts',(-30.4450635729791,47.1262824351446,
9.88060259362143));
#221794=CARTESIAN_POINT('Ctrl Pts',(-30.4359256391303,47.1169302330453,
9.89647967668418));
#221795=CARTESIAN_POINT('Ctrl Pts',(-30.4268985606265,47.1069891720524,
9.91210969954274));
#221796=CARTESIAN_POINT('Ctrl Pts',(-30.4180588295597,47.0964288223674,
9.92743064828304));
#221797=CARTESIAN_POINT('Ctrl Pts',(-30.4127107923761,47.0900398109416,
9.93669982207706));
#221798=CARTESIAN_POINT('Ctrl Pts',(-30.4074308472339,47.0834238888959,
9.94585599718732));
#221799=CARTESIAN_POINT('Ctrl Pts',(-30.4022374201129,47.0765779014475,
9.95488476380714));
#221800=CARTESIAN_POINT('Ctrl Pts',(-30.402237420189,47.0765779013937,9.95488476379956));
#221801=CARTESIAN_POINT('Ctrl Pts',(-30.406476030675,47.0821717605047,9.93401021352773));
#221802=CARTESIAN_POINT('Ctrl Pts',(-30.4107619958203,47.0878172912346,
9.91186411559134));
#221803=CARTESIAN_POINT('Ctrl Pts',(-30.4150804275672,47.0935087023429,
9.88838394472676));
#221804=CARTESIAN_POINT('Ctrl Pts',(-30.4162377385347,47.0950339626417,
9.88209141520335));
#221805=CARTESIAN_POINT('Ctrl Pts',(-30.4173973781273,47.0965624591273,
9.8757033459277));
#221806=CARTESIAN_POINT('Ctrl Pts',(-30.4185590812325,47.0980937895062,
9.86921917019754));
#221807=CARTESIAN_POINT('Ctrl Pts',(-30.4226625166426,47.1035028439136,
9.84631538679731));
#221808=CARTESIAN_POINT('Ctrl Pts',(-30.42679251445,47.1089462526697,9.82220858593987));
#221809=CARTESIAN_POINT('Ctrl Pts',(-30.4309770356164,47.1144629055837,
9.79689005706606));
#221810=CARTESIAN_POINT('Ctrl Pts',(-30.4318196263101,47.1155737328972,
9.79179194524866));
#221811=CARTESIAN_POINT('Ctrl Pts',(-30.4326643928877,47.1166875348853,
9.78664487024906));
#221812=CARTESIAN_POINT('Ctrl Pts',(-30.4335115096577,47.1178045968101,
9.78144901299976));
#221813=CARTESIAN_POINT('Ctrl Pts',(-30.4370363460892,47.1224526697891,
9.7598291518728));
#221814=CARTESIAN_POINT('Ctrl Pts',(-30.4406027014092,47.1271558033283,
9.73736255984531));
#221815=CARTESIAN_POINT('Ctrl Pts',(-30.4442557204853,47.1319696891613,
9.71405078584455));
#221816=CARTESIAN_POINT('Origin',(-29.4970218639181,46.2142147897848,9.90031194405859));
#221817=CARTESIAN_POINT('',(-30.0551141686382,46.6189836498167,9.90031135559889));
#221818=CARTESIAN_POINT('',(-29.6563647610866,46.093338530841,9.90031136063543));
#221819=CARTESIAN_POINT('',(-29.592599772025,46.0092864603084,9.90031134601793));
#221820=CARTESIAN_POINT('Ctrl Pts',(-29.6563672090344,46.0933366738503,
9.90031136205231));
#221821=CARTESIAN_POINT('Ctrl Pts',(-29.656371649098,46.0933333497445,9.88828289192381));
#221822=CARTESIAN_POINT('Ctrl Pts',(-29.6554954047837,46.093998094154,9.87618955718044));
#221823=CARTESIAN_POINT('Ctrl Pts',(-29.6537584711594,46.0953157418854,
9.86428566278039));
#221824=CARTESIAN_POINT('Ctrl Pts',(-29.6521247911986,46.0965550608,9.8530894066517));
#221825=CARTESIAN_POINT('Ctrl Pts',(-29.6497285775769,46.0983728239554,
9.84206031959545));
#221826=CARTESIAN_POINT('Ctrl Pts',(-29.6466005953619,46.1007456951876,
9.83136462206225));
#221827=CARTESIAN_POINT('Ctrl Pts',(-29.645850500674,46.1013147131628,9.82879977822639));
#221828=CARTESIAN_POINT('Ctrl Pts',(-29.6450582633077,46.1019156999065,
9.82625432330806));
#221829=CARTESIAN_POINT('Ctrl Pts',(-29.6442242052917,46.1025484111558,
9.82373100063204));
#221830=CARTESIAN_POINT('Ctrl Pts',(-29.6411643412346,46.1048696050929,
9.81447382161977));
#221831=CARTESIAN_POINT('Ctrl Pts',(-29.6375403478713,46.1076187389117,
9.8055111918807));
#221832=CARTESIAN_POINT('Ctrl Pts',(-29.6334553741601,46.1107175661063,
9.79699916445215));
#221833=CARTESIAN_POINT('Ctrl Pts',(-29.6320085857787,46.1118150877792,
9.7939844321047));
#221834=CARTESIAN_POINT('Ctrl Pts',(-29.6305041225884,46.1129563607703,
9.79102662768339));
#221835=CARTESIAN_POINT('Ctrl Pts',(-29.6289471807369,46.114137443387,9.78813414078853));
#221836=CARTESIAN_POINT('Ctrl Pts',(-29.6240254873987,46.117870997367,9.7789906178836));
#221837=CARTESIAN_POINT('Ctrl Pts',(-29.618581935135,46.1220004266999,9.77050337403294));
#221838=CARTESIAN_POINT('Ctrl Pts',(-29.6125008662633,46.1266134697853,
9.76248677363113));
#221839=CARTESIAN_POINT('Ctrl Pts',(-29.6115815987879,46.1273108176629,
9.76127491430697));
#221840=CARTESIAN_POINT('Ctrl Pts',(-29.6106477117414,46.1280192558013,
9.76007373665086));
#221841=CARTESIAN_POINT('Ctrl Pts',(-29.6096987493002,46.1287391299893,
9.75888251205683));
#221842=CARTESIAN_POINT('Ctrl Pts',(-29.6096983772745,46.1287394122045,
9.75888204505615));
#221843=CARTESIAN_POINT('Ctrl Pts',(-29.6096980052476,46.1287396944207,
9.75888157805839));
#221844=CARTESIAN_POINT('Ctrl Pts',(-29.6096976332196,46.1287399766378,
9.75888111106353));
#221845=CARTESIAN_POINT('Ctrl Pts',(-29.6034206956098,46.1335016038301,
9.75100187368096));
#221846=CARTESIAN_POINT('Ctrl Pts',(-29.5967939935733,46.1385285586511,
9.74394763863247));
#221847=CARTESIAN_POINT('Ctrl Pts',(-29.5896648628863,46.1439366512768,
9.7375679499786));
#221848=CARTESIAN_POINT('Ctrl Pts',(-29.588585866125,46.1447551682439,9.73660238156676));
#221849=CARTESIAN_POINT('Ctrl Pts',(-29.5874954177678,46.1455823722875,
9.735652328908));
#221850=CARTESIAN_POINT('Ctrl Pts',(-29.5863930434257,46.1464186232764,
9.73471733674748));
#221851=CARTESIAN_POINT('Ctrl Pts',(-29.5798877420416,46.1513534847909,
9.72919978652549));
#221852=CARTESIAN_POINT('Ctrl Pts',(-29.5729705225469,46.1566008236973,
9.72420909721669));
#221853=CARTESIAN_POINT('Ctrl Pts',(-29.5657788578243,46.1620563548073,
9.71988303972319));
#221854=CARTESIAN_POINT('Ctrl Pts',(-29.5632303388644,46.1639896379909,
9.71835000947653));
#221855=CARTESIAN_POINT('Ctrl Pts',(-29.5606470000572,46.1659493352627,
9.71690020570415));
#221856=CARTESIAN_POINT('Ctrl Pts',(-29.5580338846632,46.1679316208723,
9.71553912393061));
#221857=CARTESIAN_POINT('Ctrl Pts',(-29.5496476656327,46.1742933304782,
9.71117103138574));
#221858=CARTESIAN_POINT('Ctrl Pts',(-29.5409579425768,46.1808852764033,
9.70771533573744));
#221859=CARTESIAN_POINT('Ctrl Pts',(-29.5321059934915,46.1876002871605,
9.70520629432186));
#221860=CARTESIAN_POINT('Ctrl Pts',(-29.5299876814572,46.1892072200473,
9.70460586919809));
#221861=CARTESIAN_POINT('Ctrl Pts',(-29.5278598988674,46.1908213373055,
9.70405972955657));
#221862=CARTESIAN_POINT('Ctrl Pts',(-29.5257242713461,46.1924414057612,
9.70356850354782));
#221863=CARTESIAN_POINT('Ctrl Pts',(-29.5162402897094,46.1996358717115,
9.70138704709068));
#221864=CARTESIAN_POINT('Ctrl Pts',(-29.5066044101266,46.2069455681049,
9.70028525511131));
#221865=CARTESIAN_POINT('Ctrl Pts',(-29.497021742602,46.2142149010995,9.70029033345682));
#221866=CARTESIAN_POINT('',(-29.8957711025985,46.7398601872512,9.70030690105439));
#221867=CARTESIAN_POINT('',(-29.4970217485685,46.2142149014154,9.70031194407021));
#221868=CARTESIAN_POINT('Origin',(-29.8957565972338,46.7398705724793,9.9003260397712));
#221869=CARTESIAN_POINT('Ctrl Pts',(-28.6132227243372,45.2010391565307,
8.54218722116734));
#221870=CARTESIAN_POINT('Ctrl Pts',(-28.6212361340942,45.2116027032176,
8.56894242460669));
#221871=CARTESIAN_POINT('Ctrl Pts',(-28.6366508900791,45.2319229541659,
8.62082645706138));
#221872=CARTESIAN_POINT('Ctrl Pts',(-28.6600507678346,45.262769458509,8.69958391368257));
#221873=CARTESIAN_POINT('Ctrl Pts',(-28.6847644789354,45.2953479045956,
8.78144625368591));
#221874=CARTESIAN_POINT('Ctrl Pts',(-28.7126291227208,45.3320800152505,
8.87045141788342));
#221875=CARTESIAN_POINT('Ctrl Pts',(-28.7447243985027,45.3743890870707,
8.96687221335768));
#221876=CARTESIAN_POINT('Ctrl Pts',(-28.782480907448,45.4241609879766,9.07049182769256));
#221877=CARTESIAN_POINT('Ctrl Pts',(-28.8276527358434,45.4837080108929,
9.18013672863303));
#221878=CARTESIAN_POINT('Ctrl Pts',(-28.8824504385675,45.5559441860298,
9.29378777502194));
#221879=CARTESIAN_POINT('Ctrl Pts',(-28.9495467913851,45.6443928560832,
9.40828550549526));
#221880=CARTESIAN_POINT('Ctrl Pts',(-29.0321034584967,45.7532218317414,
9.51884790723298));
#221881=CARTESIAN_POINT('Ctrl Pts',(-29.133365318512,45.8867086223592,9.61797766727493));
#221882=CARTESIAN_POINT('Ctrl Pts',(-29.2560911249864,46.0484899069259,
9.69442816028291));
#221883=CARTESIAN_POINT('Ctrl Pts',(-29.3738852199094,46.2037700476512,
9.72506016121898));
#221884=CARTESIAN_POINT('Ctrl Pts',(-29.4494573087301,46.3033917164672,
9.72268669134493));
#221885=CARTESIAN_POINT('Ctrl Pts',(-29.4763579560933,46.3388530550112,
9.71904706012467));
#221886=CARTESIAN_POINT('Ctrl Pts',(-28.6404116633636,45.1950308673139,
8.53641370411786));
#221887=CARTESIAN_POINT('Ctrl Pts',(-28.6484327570449,45.2056045437375,
8.56319513570746));
#221888=CARTESIAN_POINT('Ctrl Pts',(-28.6638550511687,45.2259347300419,
8.61510460807686));
#221889=CARTESIAN_POINT('Ctrl Pts',(-28.6872439542845,45.2567667685813,
8.6938250020809));
#221890=CARTESIAN_POINT('Ctrl Pts',(-28.7119214977422,45.2892975375148,
8.77556699368213));
#221891=CARTESIAN_POINT('Ctrl Pts',(-28.7397145329663,45.3259352515997,
8.86434218422437));
#221892=CARTESIAN_POINT('Ctrl Pts',(-28.7716885964166,45.3680845365078,
8.96039655639022));
#221893=CARTESIAN_POINT('Ctrl Pts',(-28.8092540524017,45.4176045848205,
9.06348822428924));
#221894=CARTESIAN_POINT('Ctrl Pts',(-28.8541378414588,45.4767719049804,
9.17242891669758));
#221895=CARTESIAN_POINT('Ctrl Pts',(-28.9085156914421,45.5484546171793,
9.28520297284891));
#221896=CARTESIAN_POINT('Ctrl Pts',(-28.975018249724,45.6361205275893,9.39868048411881));
#221897=CARTESIAN_POINT('Ctrl Pts',(-29.0567584709171,45.743873235735,9.50814235165957));
#221898=CARTESIAN_POINT('Ctrl Pts',(-29.1569319043755,45.8759252258837,
9.60619973981863));
#221899=CARTESIAN_POINT('Ctrl Pts',(-29.2782560844557,46.0358588400575,
9.6817707911682));
#221900=CARTESIAN_POINT('Ctrl Pts',(-29.3946460033021,46.1892879468567,
9.71203307654918));
#221901=CARTESIAN_POINT('Ctrl Pts',(-29.4692974164057,46.2876959517558,
9.70968798085501));
#221902=CARTESIAN_POINT('Ctrl Pts',(-29.4958683776254,46.3227226860062,
9.70609294200116));
#221903=CARTESIAN_POINT('Ctrl Pts',(-28.6818259849148,45.1770949652038,
8.5310890371786));
#221904=CARTESIAN_POINT('Ctrl Pts',(-28.6898541650908,45.1876779826412,
8.55789465819555));
#221905=CARTESIAN_POINT('Ctrl Pts',(-28.7052834112008,45.2080173332268,
8.60982759241942));
#221906=CARTESIAN_POINT('Ctrl Pts',(-28.7286621933961,45.2388360306723,
8.68851380513561));
#221907=CARTESIAN_POINT('Ctrl Pts',(-28.753306380703,45.271322828069,8.77014480481094));
#221908=CARTESIAN_POINT('Ctrl Pts',(-28.7810333743457,45.307873483117,8.85870790078229));
#221909=CARTESIAN_POINT('Ctrl Pts',(-28.8128956491046,45.3498754063892,
8.95442433575475));
#221910=CARTESIAN_POINT('Ctrl Pts',(-28.8502849048189,45.3991631807095,
9.05702910160905));
#221911=CARTESIAN_POINT('Ctrl Pts',(-28.894903047718,45.4579803162845,9.1653203330165));
#221912=CARTESIAN_POINT('Ctrl Pts',(-28.9488936857256,45.5291525927228,
9.27728557891896));
#221913=CARTESIAN_POINT('Ctrl Pts',(-29.0148486126361,45.6160965947022,
9.38982218654751));
#221914=CARTESIAN_POINT('Ctrl Pts',(-29.0958358609194,45.7228567124116,
9.49826907751415));
#221915=CARTESIAN_POINT('Ctrl Pts',(-29.1950054853583,45.8535854463892,
9.59533746350978));
#221916=CARTESIAN_POINT('Ctrl Pts',(-29.3150370054941,46.011815033831,9.67009744352055));
#221917=CARTESIAN_POINT('Ctrl Pts',(-29.4301319131274,46.1635370116896,
9.70001875606435));
#221918=CARTESIAN_POINT('Ctrl Pts',(-29.5039342262935,46.2608257057555,
9.69769982885431));
#221919=CARTESIAN_POINT('Ctrl Pts',(-29.530201132269,46.2954516239498,9.69414591545402));
#221920=CARTESIAN_POINT('Ctrl Pts',(-28.7265370349217,45.1381576584723,
8.53307183574564));
#221921=CARTESIAN_POINT('Ctrl Pts',(-28.7345625763815,45.148737197034,8.55986844929859));
#221922=CARTESIAN_POINT('Ctrl Pts',(-28.7499892336137,45.1690731347979,
8.61179264691209));
#221923=CARTESIAN_POINT('Ctrl Pts',(-28.7733717847384,45.1998967999145,
8.69049158812324));
#221924=CARTESIAN_POINT('Ctrl Pts',(-28.7980283931635,45.2323999703481,
8.77216391922609));
#221925=CARTESIAN_POINT('Ctrl Pts',(-28.8257799793037,45.268983045594,8.86080599466482));
#221926=CARTESIAN_POINT('Ctrl Pts',(-28.8576838819301,45.31103984312,8.95664827071947));
#221927=CARTESIAN_POINT('Ctrl Pts',(-28.8951387511428,45.360414111923,9.05943434902937));
#221928=CARTESIAN_POINT('Ctrl Pts',(-28.9398558153329,45.4193616504615,
9.16796742635476));
#221929=CARTESIAN_POINT('Ctrl Pts',(-28.9939906432885,45.4907240010765,
9.28023385738427));
#221930=CARTESIAN_POINT('Ctrl Pts',(-29.0601494970424,45.5779368279285,
9.39312083844115));
#221931=CARTESIAN_POINT('Ctrl Pts',(-29.1414171374283,45.6850665657758,
9.50194568643255));
#221932=CARTESIAN_POINT('Ctrl Pts',(-29.2409605601076,45.8162880540858,
9.59938235686494));
#221933=CARTESIAN_POINT('Ctrl Pts',(-29.3614734408478,45.9751521869705,
9.6744443635108));
#221934=CARTESIAN_POINT('Ctrl Pts',(-29.4770505847496,46.1275098662647,
9.70449264726817));
#221935=CARTESIAN_POINT('Ctrl Pts',(-29.5511690856283,46.2252153670495,
9.70216397593582));
#221936=CARTESIAN_POINT('Ctrl Pts',(-29.5775492153993,46.259990541152,9.69859474823373));
#221937=CARTESIAN_POINT('Ctrl Pts',(-28.7525253552202,45.1047125504515,
8.53849524192782));
#221938=CARTESIAN_POINT('Ctrl Pts',(-28.7605436787069,45.1152825745258,
8.5652672176397));
#221939=CARTESIAN_POINT('Ctrl Pts',(-28.7759632549913,45.1356091777743,
8.6171675184783));
#221940=CARTESIAN_POINT('Ctrl Pts',(-28.7993561149549,45.1664464327494,
8.69590127449086));
#221941=CARTESIAN_POINT('Ctrl Pts',(-28.8240466978909,45.1989943897419,
8.77768665582899));
#221942=CARTESIAN_POINT('Ctrl Pts',(-28.8518655504116,45.2356661368239,
8.86654475924473));
#221943=CARTESIAN_POINT('Ctrl Pts',(-28.8838833147996,45.2778730303564,
8.96273123870124));
#221944=CARTESIAN_POINT('Ctrl Pts',(-28.9215176513598,45.3274838799567,
9.06601324815881));
#221945=CARTESIAN_POINT('Ctrl Pts',(-28.9665052879623,45.3867880960223,
9.17520783014524));
#221946=CARTESIAN_POINT('Ctrl Pts',(-29.0210345082784,45.4586703482265,
9.28829806970995));
#221947=CARTESIAN_POINT('Ctrl Pts',(-29.087751148592,45.5466184676153,9.40214340300429));
#221948=CARTESIAN_POINT('Ctrl Pts',(-29.1697857248213,45.6547592051851,
9.51200204836425));
#221949=CARTESIAN_POINT('Ctrl Pts',(-29.2703515710264,45.7873284870416,
9.61044606099009));
#221950=CARTESIAN_POINT('Ctrl Pts',(-29.3921810822277,45.9479282468124,
9.68633417902936));
#221951=CARTESIAN_POINT('Ctrl Pts',(-29.5090772517893,46.1020247098331,
9.716729758971));
#221952=CARTESIAN_POINT('Ctrl Pts',(-29.5840605980247,46.2008702805892,
9.71437443321086));
#221953=CARTESIAN_POINT('Ctrl Pts',(-29.6107504215495,46.2360537021222,
9.71076331775819));
#221954=CARTESIAN_POINT('Ctrl Pts',(-28.7705041827344,45.0689328389117,
8.54724069586112));
#221955=CARTESIAN_POINT('Ctrl Pts',(-28.7785108671856,45.0794875203916,
8.5739729421077));
#221956=CARTESIAN_POINT('Ctrl Pts',(-28.7939190253272,45.099799071037,8.62583470852584));
#221957=CARTESIAN_POINT('Ctrl Pts',(-28.817328508656,45.1306582411766,8.70462460453538));
#221958=CARTESIAN_POINT('Ctrl Pts',(-28.8420738767015,45.1632784173232,
8.78659228399684));
#221959=CARTESIAN_POINT('Ctrl Pts',(-28.870001198763,45.2000931527732,8.87579874058687));
#221960=CARTESIAN_POINT('Ctrl Pts',(-28.9022025696965,45.2425420828305,
8.9725402612153));
#221961=CARTESIAN_POINT('Ctrl Pts',(-28.9401263045929,45.2925344267817,
9.07662197929888));
#221962=CARTESIAN_POINT('Ctrl Pts',(-28.9855502496521,45.3524137986206,
9.1868832634978));
#221963=CARTESIAN_POINT('Ctrl Pts',(-29.0407154430645,45.4251344127061,
9.30130192634778));
#221964=CARTESIAN_POINT('Ctrl Pts',(-29.1083315357699,45.5142682203397,
9.41669263984302));
#221965=CARTESIAN_POINT('Ctrl Pts',(-29.1916028258432,45.6240392367602,
9.52821832316346));
#221966=CARTESIAN_POINT('Ctrl Pts',(-29.2938173697107,45.7587818865451,
9.6282867147282));
#221967=CARTESIAN_POINT('Ctrl Pts',(-29.4177699992506,45.9221804124142,
9.70550696955684));
#221968=CARTESIAN_POINT('Ctrl Pts',(-29.5367931492151,46.0790807337492,
9.7364625776963));
#221969=CARTESIAN_POINT('Ctrl Pts',(-29.6131710920645,46.1797647063631,
9.73406427188898));
#221970=CARTESIAN_POINT('Ctrl Pts',(-29.6403603088487,46.2156064459218,
9.73038561005097));
#221971=CARTESIAN_POINT('Ctrl Pts',(-28.7804459735102,45.0342802838085,
8.55794910208189));
#221972=CARTESIAN_POINT('Ctrl Pts',(-28.7884384062261,45.04481617685,8.58463270186633));
#221973=CARTESIAN_POINT('Ctrl Pts',(-28.8038325830595,45.0651092993337,
8.63644728392849));
#221974=CARTESIAN_POINT('Ctrl Pts',(-28.8272624212188,45.0959952992864,
8.7153059218145));
#221975=CARTESIAN_POINT('Ctrl Pts',(-28.8520748712575,45.1287039064457,
8.79749681649606));
#221976=CARTESIAN_POINT('Ctrl Pts',(-28.8801350092324,45.1656937239984,
8.88712981563664));
#221977=CARTESIAN_POINT('Ctrl Pts',(-28.9125611978365,45.2084390165892,
8.98455095871071));
#221978=CARTESIAN_POINT('Ctrl Pts',(-28.9508392876802,45.2588984828215,
9.08961188327687));
#221979=CARTESIAN_POINT('Ctrl Pts',(-28.99679747256,45.3194821082302,9.2011792948967));
#221980=CARTESIAN_POINT('Ctrl Pts',(-29.0527413857196,45.3932292560459,
9.31722455147195));
#221981=CARTESIAN_POINT('Ctrl Pts',(-29.1214588165585,45.4838148848083,
9.43450751196494));
#221982=CARTESIAN_POINT('Ctrl Pts',(-29.206244406164,45.5955821008479,9.54807440714646));
#221983=CARTESIAN_POINT('Ctrl Pts',(-29.3104777045848,45.7329859420513,
9.65013177555875));
#221984=CARTESIAN_POINT('Ctrl Pts',(-29.4370299945974,45.8998114272767,
9.72898317095456));
#221985=CARTESIAN_POINT('Ctrl Pts',(-29.5586575345278,46.0601449419676,
9.76062450845646));
#221986=CARTESIAN_POINT('Ctrl Pts',(-29.6367430967345,46.1630799574864,
9.75817357454254));
#221987=CARTESIAN_POINT('Ctrl Pts',(-29.6645437974303,46.199727774555,9.75441220589829));
#221988=CARTESIAN_POINT('Ctrl Pts',(-28.7840200239672,44.9991071142932,
8.57077113091897));
#221989=CARTESIAN_POINT('Ctrl Pts',(-28.7919953924649,45.0096205128669,
8.59739648187848));
#221990=CARTESIAN_POINT('Ctrl Pts',(-28.8073728284687,45.0298915646978,
8.64915456757771));
#221991=CARTESIAN_POINT('Ctrl Pts',(-28.8308270386718,45.0608096950872,
8.72809551437776));
#221992=CARTESIAN_POINT('Ctrl Pts',(-28.8557198113461,45.0936241857741,
8.81055368289751));
#221993=CARTESIAN_POINT('Ctrl Pts',(-28.8839389803879,45.1308236432695,
8.90069741544934));
#221994=CARTESIAN_POINT('Ctrl Pts',(-28.9166343611554,45.1739237949135,
8.99893232455142));
#221995=CARTESIAN_POINT('Ctrl Pts',(-28.9553367483808,45.2249425833148,
9.10516573127531));
#221996=CARTESIAN_POINT('Ctrl Pts',(-29.0019346211432,45.2863694661288,
9.21829707380994));
#221997=CARTESIAN_POINT('Ctrl Pts',(-29.0588109576068,45.3613457662944,
9.33628998039509));
#221998=CARTESIAN_POINT('Ctrl Pts',(-29.1288471084354,45.4536697768269,
9.45583867900154));
#221999=CARTESIAN_POINT('Ctrl Pts',(-29.2154458895239,45.5678272028753,
9.57184967967308));
#222000=CARTESIAN_POINT('Ctrl Pts',(-29.3220964037395,45.7084174977724,
9.67628860941637));
#222001=CARTESIAN_POINT('Ctrl Pts',(-29.4517614748275,45.8793463565287,
9.75709309909497));
#222002=CARTESIAN_POINT('Ctrl Pts',(-29.5765074583831,46.0437907086059,
9.78955551475792));
#222003=CARTESIAN_POINT('Ctrl Pts',(-29.6566376896072,46.1494210754863,
9.7870415654684));
#222004=CARTESIAN_POINT('Ctrl Pts',(-29.6851705687133,46.1870340761203,
9.78318116471172));
#222005=CARTESIAN_POINT('Ctrl Pts',(-28.7802369705366,44.961549131321,8.58673956230476));
#222006=CARTESIAN_POINT('Ctrl Pts',(-28.7881910869827,44.9720345170522,
8.61329237032265));
#222007=CARTESIAN_POINT('Ctrl Pts',(-28.8035476740602,44.9922780850868,
8.66498009529401));
#222008=CARTESIAN_POINT('Ctrl Pts',(-28.8270322374786,45.023236226961,8.7440235496706));
#222009=CARTESIAN_POINT('Ctrl Pts',(-28.8520250429552,45.0561825839594,
8.8268145784653));
#222010=CARTESIAN_POINT('Ctrl Pts',(-28.8804422678536,45.093643126289,8.91759437315201));
#222011=CARTESIAN_POINT('Ctrl Pts',(-28.9134728981343,45.1371852139104,
9.01684273908081));
#222012=CARTESIAN_POINT('Ctrl Pts',(-28.9527037011024,45.1889005777893,
9.12453634350953));
#222013=CARTESIAN_POINT('Ctrl Pts',(-29.0000982349331,45.2513776467151,
9.23961539015956));
#222014=CARTESIAN_POINT('Ctrl Pts',(-29.0581358023744,45.3278847209002,
9.36003388135092));
#222015=CARTESIAN_POINT('Ctrl Pts',(-29.1298142744412,45.4223736933648,
9.48240430877306));
#222016=CARTESIAN_POINT('Ctrl Pts',(-29.2186711866115,45.5395078648615,
9.60145917462114));
#222017=CARTESIAN_POINT('Ctrl Pts',(-29.3283320779725,45.6840665396811,
9.70886407752758));
#222018=CARTESIAN_POINT('Ctrl Pts',(-29.461873776587,45.8601056992651,9.79210093218938));
#222019=CARTESIAN_POINT('Ctrl Pts',(-29.5905034396541,46.0296696496482,
9.82558591040274));
#222020=CARTESIAN_POINT('Ctrl Pts',(-29.6731800819911,46.1386567800213,
9.82299348260348));
#222021=CARTESIAN_POINT('Ctrl Pts',(-29.7026248093608,46.1774718102706,
9.81900974838595));
#222022=CARTESIAN_POINT('Ctrl Pts',(-28.7678040457546,44.9249620500051,
8.60491629018554));
#222023=CARTESIAN_POINT('Ctrl Pts',(-28.7757339711121,44.9354155440598,
8.63138652440334));
#222024=CARTESIAN_POINT('Ctrl Pts',(-28.7910668263027,44.9556278287513,
8.68299415805794));
#222025=CARTESIAN_POINT('Ctrl Pts',(-28.8145859400344,44.9866315172527,
8.76215429549461));
#222026=CARTESIAN_POINT('Ctrl Pts',(-28.8396926122066,45.0197279773133,
8.84532421608952));
#222027=CARTESIAN_POINT('Ctrl Pts',(-28.8683352823043,45.0574857084793,
8.93682803528193));
#222028=CARTESIAN_POINT('Ctrl Pts',(-28.9017475241244,45.1015308496594,
9.0372300100411));
#222029=CARTESIAN_POINT('Ctrl Pts',(-28.9415798182576,45.1540391190169,
9.1465857450882));
#222030=CARTESIAN_POINT('Ctrl Pts',(-28.9898811845122,45.217711605632,9.26388184664916));
#222031=CARTESIAN_POINT('Ctrl Pts',(-29.0492405713333,45.2959611454644,
9.38706136031868));
#222032=CARTESIAN_POINT('Ctrl Pts',(-29.122788483379,45.3929144775758,9.51264373696333));
#222033=CARTESIAN_POINT('Ctrl Pts',(-29.2142158070862,45.5134370515101,
9.63516340872609));
#222034=CARTESIAN_POINT('Ctrl Pts',(-29.3273033850623,45.6625129005987,
9.74594445312931));
#222035=CARTESIAN_POINT('Ctrl Pts',(-29.4652578153227,45.8443690709434,
9.83195004817148));
#222036=CARTESIAN_POINT('Ctrl Pts',(-29.5983082376306,46.0197606137159,
9.86659900114226));
#222037=CARTESIAN_POINT('Ctrl Pts',(-29.6838834378406,46.1325687202373,
9.8639172416835));
#222038=CARTESIAN_POINT('Ctrl Pts',(-29.7143661138323,46.1727520114081,
9.85979311781541));
#222039=CARTESIAN_POINT('Ctrl Pts',(-28.74171769497,44.8838233722201,8.62898185877945));
#222040=CARTESIAN_POINT('Ctrl Pts',(-28.7496155919388,44.8942346458695,
8.65534276632864));
#222041=CARTESIAN_POINT('Ctrl Pts',(-28.7649170264477,44.9144055118003,
8.70684436099836));
#222042=CARTESIAN_POINT('Ctrl Pts',(-28.7884818842882,44.9454694995933,
8.78615898489841));
#222043=CARTESIAN_POINT('Ctrl Pts',(-28.8137393133061,44.9787646913893,
8.86983054980846));
#222044=CARTESIAN_POINT('Ctrl Pts',(-28.8426804676197,45.0169158963439,
8.96229296010901));
#222045=CARTESIAN_POINT('Ctrl Pts',(-28.8765979543538,45.0616270678503,
9.06422228656702));
#222046=CARTESIAN_POINT('Ctrl Pts',(-28.9172266087839,45.1151851250991,
9.17577864435472));
#222047=CARTESIAN_POINT('Ctrl Pts',(-28.966728600651,45.1804403183695,9.29601007515984));
#222048=CARTESIAN_POINT('Ctrl Pts',(-29.0278380456012,45.2609968425976,
9.42284511882647));
#222049=CARTESIAN_POINT('Ctrl Pts',(-29.1038610530457,45.3612129302225,
9.55268004204257));
#222050=CARTESIAN_POINT('Ctrl Pts',(-29.1986915419499,45.486221669923,9.6797870371087));
#222051=CARTESIAN_POINT('Ctrl Pts',(-29.3163159739089,45.6412781530446,
9.79503801499902));
#222052=CARTESIAN_POINT('Ctrl Pts',(-29.4601127592133,45.8308359130244,
9.88470935801516));
#222053=CARTESIAN_POINT('Ctrl Pts',(-29.5990161646475,46.0139430547068,
9.92089938646124));
#222054=CARTESIAN_POINT('Ctrl Pts',(-29.6884289883599,46.1318100467165,
9.9180993536585));
#222055=CARTESIAN_POINT('Ctrl Pts',(-29.7202858848305,46.1738048781899,
9.91378935845816));
#222056=CARTESIAN_POINT('Ctrl Pts',(-28.7133074819062,44.8614593260017,
8.64632800456256));
#222057=CARTESIAN_POINT('Ctrl Pts',(-28.7211822934519,44.8718401679886,
8.67261011081382));
#222058=CARTESIAN_POINT('Ctrl Pts',(-28.7364610801982,44.8919811784701,
8.72403527428808));
#222059=CARTESIAN_POINT('Ctrl Pts',(-28.7600589098697,44.9230886297484,
8.80346124988364));
#222060=CARTESIAN_POINT('Ctrl Pts',(-28.7854250024067,44.9565270673081,
8.88749439280886));
#222061=CARTESIAN_POINT('Ctrl Pts',(-28.8145813002262,44.9949618795701,
8.98064774383016));
#222062=CARTESIAN_POINT('Ctrl Pts',(-28.8488629609728,45.0401531186233,
9.08367796493245));
#222063=CARTESIAN_POINT('Ctrl Pts',(-28.8900656216624,45.0944678518208,
9.19682050207498));
#222064=CARTESIAN_POINT('Ctrl Pts',(-28.9404330082057,45.1608638356646,
9.31916768049518));
#222065=CARTESIAN_POINT('Ctrl Pts',(-29.0028038721624,45.2430832049947,
9.44863758193954));
#222066=CARTESIAN_POINT('Ctrl Pts',(-29.0806108960352,45.3456510412485,
9.58153768557473));
```
