## Supplementary Material 4 for "De novo Powered Air-Purifying Respirator Design and Fabrication for Pandemic Response": Pelican Case PAPR Assembly.step (part 19 of 22)

```
#222067=CARTESIAN_POINT('Ctrl Pts',(-29.1778943418066,45.4738933542515,
9.71195116208243));
#222068=CARTESIAN_POINT('Ctrl Pts',(-29.2987888786512,45.6332605973456,
9.83042400995345));
#222069=CARTESIAN_POINT('Ctrl Pts',(-29.4467967565632,45.8283695618709,
9.92273757598596));
#222070=CARTESIAN_POINT('Ctrl Pts',(-29.5899189153906,46.0170380068136,
9.96003839119027));
#222071=CARTESIAN_POINT('Ctrl Pts',(-29.6820978480326,46.1385513757118,
9.95715310882801));
#222072=CARTESIAN_POINT('Ctrl Pts',(-29.7149452644481,46.1818519461622,
9.95270913894686));
#222073=CARTESIAN_POINT('Ctrl Pts',(-28.693775710849,44.851341218713,8.65617689074931));
#222074=CARTESIAN_POINT('Ctrl Pts',(-28.7016374148948,44.8617047823949,
8.68241425469094));
#222075=CARTESIAN_POINT('Ctrl Pts',(-28.716903342422,44.8818288417654,8.73379602158622));
#222076=CARTESIAN_POINT('Ctrl Pts',(-28.7405198931019,44.9129609722026,
8.81328522072536));
#222077=CARTESIAN_POINT('Ctrl Pts',(-28.7659476831757,44.9464807411525,
8.89752366267992));
#222078=CARTESIAN_POINT('Ctrl Pts',(-28.7952261365205,44.9850765847115,
8.99106931883686));
#222079=CARTESIAN_POINT('Ctrl Pts',(-28.8297145694165,45.0305403974775,
9.09472461210591));
#222080=CARTESIAN_POINT('Ctrl Pts',(-28.871243142467,45.0852847588669,9.20876775880345));
#222081=CARTESIAN_POINT('Ctrl Pts',(-28.9221018876783,45.1523284665947,
9.33231622761731));
#222082=CARTESIAN_POINT('Ctrl Pts',(-28.9851889667344,45.2354919762794,
9.46328216213089));
#222083=CARTESIAN_POINT('Ctrl Pts',(-29.0640089287426,45.3393951024057,
9.59792262962068));
#222084=CARTESIAN_POINT('Ctrl Pts',(-29.1626851272364,45.4694733872459,
9.7302134783952));
#222085=CARTESIAN_POINT('Ctrl Pts',(-29.285436381221,45.6312882189162,9.85051565593828));
#222086=CARTESIAN_POINT('Ctrl Pts',(-29.4358352555374,45.829549074724,9.94432943751136));
#222087=CARTESIAN_POINT('Ctrl Pts',(-29.5813527604629,46.021375144001,9.98226094145018));
#222088=CARTESIAN_POINT('Ctrl Pts',(-29.6751022488603,46.1449588746329,
9.97932725500817));
#222089=CARTESIAN_POINT('Ctrl Pts',(-29.7085120679559,46.1890008206848,
9.97480721719533));
#222090=CARTESIAN_POINT('Ctrl Pts',(-29.6563647606692,46.0933385311574,
9.90031136723502));
#222091=CARTESIAN_POINT('Ctrl Pts',(-29.5523897257506,45.9562700568441,
9.90037186503372));
#222092=CARTESIAN_POINT('Ctrl Pts',(-29.4489585974865,45.8199236629849,
9.86415674283265));
#222093=CARTESIAN_POINT('Ctrl Pts',(-29.2586584895675,45.5690636570958,
9.73057107444809));
#222094=CARTESIAN_POINT('Ctrl Pts',(-29.1721193774257,45.4549848880347,
9.63325696558485));
#222095=CARTESIAN_POINT('Ctrl Pts',(-29.0239838492015,45.2597076484027,
9.40107550039521));
#222096=CARTESIAN_POINT('Ctrl Pts',(-28.9625042522655,45.1786631740161,
9.26672366775357));
#222097=CARTESIAN_POINT('Ctrl Pts',(-28.8585117400462,45.0415767457717,
8.98783098557061));
#222098=CARTESIAN_POINT('Ctrl Pts',(-28.8156900449641,44.9851277452039,
8.84375047010806));
#222099=CARTESIAN_POINT('Ctrl Pts',(-28.7730721425842,44.9289524898158,
8.70031207004033));
#222100=CARTESIAN_POINT('Origin',(-23.5260283786978,50.2500920474978,8.70031192134164));
#222101=CARTESIAN_POINT('',(-23.9254821058783,51.1668455745132,8.70034866402243));
#222102=CARTESIAN_POINT('',(-23.8755082167795,51.0975342484393,9.10041759281818));
#222103=CARTESIAN_POINT('Ctrl Pts',(-23.9254824289221,51.166846347605,8.70034867430521));
#222104=CARTESIAN_POINT('Ctrl Pts',(-23.9254904998493,51.1668414228086,
8.73509734056931));
#222105=CARTESIAN_POINT('Ctrl Pts',(-23.9244014246177,51.1653347710996,
8.76989283506159));
#222106=CARTESIAN_POINT('Ctrl Pts',(-23.9222342616012,51.1623305766843,
8.80446820742216));
#222107=CARTESIAN_POINT('Ctrl Pts',(-23.9200668132282,51.1593259866981,
8.83904813242002));
#222108=CARTESIAN_POINT('Ctrl Pts',(-23.9168210352388,51.1548235558357,
8.87340718256485));
#222109=CARTESIAN_POINT('Ctrl Pts',(-23.9125367118714,51.1488748290126,
8.90728575441278));
#222110=CARTESIAN_POINT('Ctrl Pts',(-23.9082399129288,51.1429087800171,
8.94126297770063));
#222111=CARTESIAN_POINT('Ctrl Pts',(-23.9028986053849,51.1354882144399,
8.9747562561726));
#222112=CARTESIAN_POINT('Ctrl Pts',(-23.8965727492041,51.1267104507728,
9.00752146828718));
#222113=CARTESIAN_POINT('Ctrl Pts',(-23.8904499235753,51.1182144124802,
9.03923506953509));
#222114=CARTESIAN_POINT('Ctrl Pts',(-23.883404962538,51.1084474199801,9.07026620847832));
#222115=CARTESIAN_POINT('Ctrl Pts',(-23.8755082167794,51.0975342484394,
9.1004175928182));
#222116=CARTESIAN_POINT('',(-23.5139278728512,50.2553873038973,9.70031190739064));
#222117=CARTESIAN_POINT('Ctrl Pts',(-23.9254857196662,51.1668536807605,
8.7003486746006));
#222118=CARTESIAN_POINT('Ctrl Pts',(-23.9254949040929,51.1668485336136,
8.72164424612223));
#222119=CARTESIAN_POINT('Ctrl Pts',(-23.925210800202,51.1662323474565,8.7443365992638));
#222120=CARTESIAN_POINT('Ctrl Pts',(-23.924520714355,51.1647457508527,8.76836446045712));
#222121=CARTESIAN_POINT('Ctrl Pts',(-23.9238480462016,51.1632966757897,
8.79178586098202));
#222122=CARTESIAN_POINT('Ctrl Pts',(-23.9227894307259,51.1610201426386,
8.8164767531805));
#222123=CARTESIAN_POINT('Ctrl Pts',(-23.9212298393762,51.1576530882489,
8.84233866202798));
#222124=CARTESIAN_POINT('Ctrl Pts',(-23.9197282232012,51.1544111984203,
8.86723919808668));
#222125=CARTESIAN_POINT('Ctrl Pts',(-23.9177619456121,51.1501578428239,
8.89322565291974));
#222126=CARTESIAN_POINT('Ctrl Pts',(-23.9152215395088,51.1446436706717,
8.92016466231309));
#222127=CARTESIAN_POINT('Ctrl Pts',(-23.9141833190065,51.1423901228731,
8.93117417446477));
#222128=CARTESIAN_POINT('Ctrl Pts',(-23.9130491457131,51.1399258612334,
8.94234221436201));
#222129=CARTESIAN_POINT('Ctrl Pts',(-23.9118113535265,51.1372334515151,
8.95365717239535));
#222130=CARTESIAN_POINT('Ctrl Pts',(-23.9089412623353,51.1309905122727,
8.97989337079128));
#222131=CARTESIAN_POINT('Ctrl Pts',(-23.9055145811122,51.1235205897221,
9.00692286560091));
#222132=CARTESIAN_POINT('Ctrl Pts',(-23.9014354681237,51.1146053355315,
9.03456640755216));
#222133=CARTESIAN_POINT('Ctrl Pts',(-23.8974547595942,51.1059051527959,
9.06154307712246));
#222134=CARTESIAN_POINT('Ctrl Pts',(-23.892852469033,51.0958279957621,9.08910467848703));
#222135=CARTESIAN_POINT('Ctrl Pts',(-23.8875418059335,51.084175908344,9.11703664559188));
#222136=CARTESIAN_POINT('Ctrl Pts',(-23.882424167207,51.0729473343035,9.14395338157893));
#222137=CARTESIAN_POINT('Ctrl Pts',(-23.8766484817082,51.06025573653,9.17121399085546));
#222138=CARTESIAN_POINT('Ctrl Pts',(-23.8701426931007,51.0459360939723,
9.19858086151411));
#222139=CARTESIAN_POINT('Ctrl Pts',(-23.8646727208165,51.0338963471199,
9.22159052768051));
#222140=CARTESIAN_POINT('Ctrl Pts',(-23.8586866243292,51.0207057044565,
9.24467456529544));
#222141=CARTESIAN_POINT('Ctrl Pts',(-23.8521467544271,51.0062772536325,
9.26766588986781));
#222142=CARTESIAN_POINT('Ctrl Pts',(-23.844481499945,50.9893659466795,9.29461357481618));
#222143=CARTESIAN_POINT('Ctrl Pts',(-23.8360559429263,50.9707525521033,
9.32143490005022));
#222144=CARTESIAN_POINT('Ctrl Pts',(-23.8268190173378,50.9503245056575,
9.34781868517961));
#222145=CARTESIAN_POINT('Ctrl Pts',(-23.8181376298903,50.9311250670246,
9.37261566539208));
#222146=CARTESIAN_POINT('Ctrl Pts',(-23.8087394108208,50.9103224235973,
9.39702566315469));
#222147=CARTESIAN_POINT('Ctrl Pts',(-23.7985962416284,50.8878538380225,
9.42075443421593));
#222148=CARTESIAN_POINT('Ctrl Pts',(-23.7886500686687,50.8658216275715,
9.44402235537737));
#222149=CARTESIAN_POINT('Ctrl Pts',(-23.7779874038963,50.8421871351143,
9.46663494514194));
#222150=CARTESIAN_POINT('Ctrl Pts',(-23.7665983601945,50.8169269500557,
9.48828454006317));
#222151=CARTESIAN_POINT('Ctrl Pts',(-23.7555075587459,50.7923282476208,
9.50936720204954));
#222152=CARTESIAN_POINT('Ctrl Pts',(-23.7437277759374,50.7661875658685,
9.52953623460175));
#222153=CARTESIAN_POINT('Ctrl Pts',(-23.7312682793086,50.7385228179708,
9.54848386976952));
#222154=CARTESIAN_POINT('Ctrl Pts',(-23.7279215190453,50.7310917570125,
9.55357341667114));
#222155=CARTESIAN_POINT('Ctrl Pts',(-23.7245258278896,50.7235509718336,
9.55857472210136));
#222156=CARTESIAN_POINT('Ctrl Pts',(-23.721081640757,50.7159013579552,9.56348158302278));
#222157=CARTESIAN_POINT('Ctrl Pts',(-23.7086211505003,50.6882263404459,
9.58123378124813));
#222158=CARTESIAN_POINT('Ctrl Pts',(-23.6955252874689,50.6591229659374,
9.59775071263898));
#222159=CARTESIAN_POINT('Ctrl Pts',(-23.6818230757996,50.6286638806694,
9.61273026801211));
#222160=CARTESIAN_POINT('Ctrl Pts',(-23.668528700703,50.5991113883838,9.62726396758683));
#222161=CARTESIAN_POINT('Ctrl Pts',(-23.6546634818012,50.5682825761887,
9.64034995051659));
#222162=CARTESIAN_POINT('Ctrl Pts',(-23.6402743267029,50.5362874856147,
9.65170529026734));
#222163=CARTESIAN_POINT('Ctrl Pts',(-23.6261235306254,50.5048223996453,
9.6628725267108));
#222164=CARTESIAN_POINT('Ctrl Pts',(-23.6114659492486,50.4722292204177,
9.67236546966043));
#222165=CARTESIAN_POINT('Ctrl Pts',(-23.5963671471035,50.438657452361,9.67991550831839));
#222166=CARTESIAN_POINT('Ctrl Pts',(-23.5816457940279,50.4059249318481,
9.68727680650285));
#222167=CARTESIAN_POINT('Ctrl Pts',(-23.5665050081249,50.3722621477087,
9.69279061509465));
#222168=CARTESIAN_POINT('Ctrl Pts',(-23.5510260251885,50.3378514504006,
9.69621591523253));
#222169=CARTESIAN_POINT('Ctrl Pts',(-23.5388525246949,50.31078903665,9.69890975455587));
#222170=CARTESIAN_POINT('Ctrl Pts',(-23.52647023997,50.2832648743091,9.70031187907975));
#222171=CARTESIAN_POINT('Ctrl Pts',(-23.5139278728512,50.2553873038976,
9.70031190658042));
#222172=CARTESIAN_POINT('',(-23.3241427402861,50.3384152541697,9.70031189107665));
#222173=CARTESIAN_POINT('',(-23.5139278728511,50.2553873038973,9.70031190779572));
#222174=CARTESIAN_POINT('',(-23.560590036268,50.6639360924871,9.61982876387864));
#222175=CARTESIAN_POINT('Origin',(-23.3241407690158,50.3384125397118,8.70031192130838));
#222176=CARTESIAN_POINT('',(-23.7553126369237,50.9320226745274,9.39773591256014));
#222177=CARTESIAN_POINT('Ctrl Pts',(-23.7553080221831,50.9320253330464,
9.39773535512441));
#222178=CARTESIAN_POINT('Ctrl Pts',(-23.7406439037719,50.9118248160772,
9.42279229314635));
#222179=CARTESIAN_POINT('Ctrl Pts',(-23.7252178216649,50.8906027784747,
9.4464957281951));
#222180=CARTESIAN_POINT('Ctrl Pts',(-23.6947828954546,50.8486820571449,
9.48863471282486));
#222181=CARTESIAN_POINT('Ctrl Pts',(-23.6798961621453,50.8282092164879,
9.50733991236532));
#222182=CARTESIAN_POINT('Ctrl Pts',(-23.6573571350672,50.7971605494575,
9.53306064546389));
#222183=CARTESIAN_POINT('Ctrl Pts',(-23.6500459308218,50.7870850478174,
9.54102173345611));
#222184=CARTESIAN_POINT('Ctrl Pts',(-23.6371654683278,50.7693535019726,
9.55437855216431));
#222185=CARTESIAN_POINT('Ctrl Pts',(-23.6316531871481,50.7617705330313,
9.55988951382899));
#222186=CARTESIAN_POINT('Ctrl Pts',(-23.6186946343795,50.7439313747408,
9.5723863842754));
#222187=CARTESIAN_POINT('Ctrl Pts',(-23.6111984745038,50.7335917202829,
9.5792754234008));
#222188=CARTESIAN_POINT('Ctrl Pts',(-23.5895387966655,50.7038021823843,
9.59814261684411));
#222189=CARTESIAN_POINT('Ctrl Pts',(-23.5752068712834,50.6840598372125,
9.60946576675473));
#222190=CARTESIAN_POINT('Ctrl Pts',(-23.5605916410338,50.6639382994095,
9.61984822301646));
#222191=CARTESIAN_POINT('Ctrl Pts',(-23.8755230601541,51.0975271276098,
9.10041890911576));
#222192=CARTESIAN_POINT('Ctrl Pts',(-23.8610339913128,51.0775542920403,
9.15563426837335));
#222193=CARTESIAN_POINT('Ctrl Pts',(-23.8436045194054,51.0535677855995,
9.2083735687039));
#222194=CARTESIAN_POINT('Ctrl Pts',(-23.8032914175229,50.9980804150605,
9.30805996643215));
#222195=CARTESIAN_POINT('Ctrl Pts',(-23.780467729582,50.9666448491099,9.35478136267727));
#222196=CARTESIAN_POINT('Ctrl Pts',(-23.7553172057086,50.9320200925969,
9.39773650640351));
#222197=CARTESIAN_POINT('Ctrl Pts',(-29.7677024801491,46.7249594528741,
9.71937457454793));
#222198=CARTESIAN_POINT('Ctrl Pts',(-29.7901964883852,46.7537911085603,
9.7222943573702));
#222199=CARTESIAN_POINT('Ctrl Pts',(-29.8692258411273,46.855092209406,9.72570932836135));
#222200=CARTESIAN_POINT('Ctrl Pts',(-30.0103750479207,47.0359887481715,
9.68859662921737));
#222201=CARTESIAN_POINT('Ctrl Pts',(-30.1801692664077,47.2535892995509,
9.55790242336093));
#222202=CARTESIAN_POINT('Ctrl Pts',(-30.3258326993073,47.4402502668212,
9.33745446836809));
#222203=CARTESIAN_POINT('Ctrl Pts',(-30.4232190987103,47.5650379317791,
9.04936541135733));
#222204=CARTESIAN_POINT('Ctrl Pts',(-30.4522586847883,47.6022552191166,
8.79587045491704));
#222205=CARTESIAN_POINT('Ctrl Pts',(-30.4494951012911,47.5987048970465,
8.65004679626168));
#222206=CARTESIAN_POINT('Ctrl Pts',(-30.4474364084307,47.5960651954797,
8.61176807650686));
#222207=CARTESIAN_POINT('Ctrl Pts',(-29.7884763724984,46.7106335650196,
9.70624714429917));
#222208=CARTESIAN_POINT('Ctrl Pts',(-29.8107136952255,46.7390656593379,
9.70919664958465));
#222209=CARTESIAN_POINT('Ctrl Pts',(-29.8888563247292,46.8389829423613,
9.71280606106404));
#222210=CARTESIAN_POINT('Ctrl Pts',(-30.0285101484323,47.0175433691625,
9.67658270004556));
#222211=CARTESIAN_POINT('Ctrl Pts',(-30.1966664060746,47.2325657887809,
9.547918445204));
#222212=CARTESIAN_POINT('Ctrl Pts',(-30.3410540743713,47.4172042016006,
9.33031823121411));
#222213=CARTESIAN_POINT('Ctrl Pts',(-30.4376535862295,47.5407364125491,
9.04555792336879));
#222214=CARTESIAN_POINT('Ctrl Pts',(-30.4664699960298,47.5775936671567,
8.79483059918272));
#222215=CARTESIAN_POINT('Ctrl Pts',(-30.4637265405356,47.5740785071878,
8.65059400962998));
#222216=CARTESIAN_POINT('Ctrl Pts',(-30.4616836612523,47.5714646912839,
8.61273294763784));
#222217=CARTESIAN_POINT('Ctrl Pts',(-29.82398613233,46.6850326239577,9.694004259986));
#222218=CARTESIAN_POINT('Ctrl Pts',(-29.8459811254323,46.713088139301,9.69703803310232));
#222219=CARTESIAN_POINT('Ctrl Pts',(-29.923299307097,46.8117177340706,9.70102902271307));
#222220=CARTESIAN_POINT('Ctrl Pts',(-30.0616383771722,46.9882173711379,
9.66598045381929));
#222221=CARTESIAN_POINT('Ctrl Pts',(-30.2285002401268,47.2011709011127,
9.53950025288847));
#222222=CARTESIAN_POINT('Ctrl Pts',(-30.3720084625325,47.3843686840485,
9.32456258008685));
#222223=CARTESIAN_POINT('Ctrl Pts',(-30.4681378922216,47.5071086962626,
9.04258559901535));
#222224=CARTESIAN_POINT('Ctrl Pts',(-30.4968345752744,47.5437551258456,
8.79402131299948));
#222225=CARTESIAN_POINT('Ctrl Pts',(-30.4941005469536,47.5402615309935,
8.651020120735));
#222226=CARTESIAN_POINT('Ctrl Pts',(-30.49206614345,47.5376632814006,8.61348521676796));
#222227=CARTESIAN_POINT('Ctrl Pts',(-29.8709211737332,46.6489880772117,
9.69803551939485));
#222228=CARTESIAN_POINT('Ctrl Pts',(-29.8929852773603,46.6771532661363,
9.70124700950876));
#222229=CARTESIAN_POINT('Ctrl Pts',(-29.9705841089649,46.7762173517835,
9.70583990687146));
#222230=CARTESIAN_POINT('Ctrl Pts',(-30.1096462881944,46.9538239612429,
9.6716594177483));
#222231=CARTESIAN_POINT('Ctrl Pts',(-30.2777816647752,47.1686778306885,
9.5455169644498));
#222232=CARTESIAN_POINT('Ctrl Pts',(-30.4227071165707,47.3539691794262,
9.32972687615241));
#222233=CARTESIAN_POINT('Ctrl Pts',(-30.5199497676081,47.4783458642125,
9.04566663615512));
#222234=CARTESIAN_POINT('Ctrl Pts',(-30.5490071092868,47.5155157065981,
8.79487096171445));
#222235=CARTESIAN_POINT('Ctrl Pts',(-30.546236024603,47.5119742119421,8.65057377112635));
#222236=CARTESIAN_POINT('Ctrl Pts',(-30.5441760408387,47.5093396935024,
8.61270126527259));
#222237=CARTESIAN_POINT('Ctrl Pts',(-29.9029891630128,46.6233603365454,
9.70995610530387));
#222238=CARTESIAN_POINT('Ctrl Pts',(-29.9252770741404,46.6518759108708,
9.71331910037094));
#222239=CARTESIAN_POINT('Ctrl Pts',(-30.0036890863811,46.7522057091979,
9.71836748602882));
#222240=CARTESIAN_POINT('Ctrl Pts',(-30.1443612778676,46.9323058375716,
9.68446960878055));
#222241=CARTESIAN_POINT('Ctrl Pts',(-30.3147201197538,47.1505599125858,
9.55740199537402));
#222242=CARTESIAN_POINT('Ctrl Pts',(-30.4617836876315,47.3390945480375,
9.33904706781881));
#222243=CARTESIAN_POINT('Ctrl Pts',(-30.5605735174027,47.4658064998864,
9.05095046946101));
#222244=CARTESIAN_POINT('Ctrl Pts',(-30.5901125884397,47.5036976791996,
8.7963218459582));
#222245=CARTESIAN_POINT('Ctrl Pts',(-30.5872937307335,47.5000888100224,
8.64981099369061));
#222246=CARTESIAN_POINT('Ctrl Pts',(-30.5851995891094,47.4974037347064,
8.61135923561221));
#222247=CARTESIAN_POINT('Ctrl Pts',(-29.9260052187675,46.6041515354623,
9.72597868095995));
#222248=CARTESIAN_POINT('Ctrl Pts',(-29.9485976114537,46.6331429692653,
9.72947492066091));
#222249=CARTESIAN_POINT('Ctrl Pts',(-30.0280994817121,46.7351704342576,
9.73488625929086));
#222250=CARTESIAN_POINT('Ctrl Pts',(-30.1708362802965,46.9184753463179,
9.70093828880913));
#222251=CARTESIAN_POINT('Ctrl Pts',(-30.3438934019252,47.1408819818676,
9.57226504576283));
#222252=CARTESIAN_POINT('Ctrl Pts',(-30.4934444786839,47.3332211805341,
9.35045437109743));
#222253=CARTESIAN_POINT('Ctrl Pts',(-30.5939855090163,47.4626006063056,
9.05733222500032));
#222254=CARTESIAN_POINT('Ctrl Pts',(-30.6240620161251,47.5013057959664,
8.79807218791484));
#222255=CARTESIAN_POINT('Ctrl Pts',(-30.6211905786331,47.4976203471611,
8.64889059235963));
#222256=CARTESIAN_POINT('Ctrl Pts',(-30.6190583331069,47.4948779868303,
8.6097391290761));
#222257=CARTESIAN_POINT('Ctrl Pts',(-29.941747345537,46.5905313404453,9.74135385097668));
#222258=CARTESIAN_POINT('Ctrl Pts',(-29.9646330732779,46.619980959204,9.74495571788331));
#222259=CARTESIAN_POINT('Ctrl Pts',(-30.045179771465,46.7236363563127,9.75063661832237));
#222260=CARTESIAN_POINT('Ctrl Pts',(-30.1898663537028,46.9099702040202,
9.71650478766826));
#222261=CARTESIAN_POINT('Ctrl Pts',(-30.3654210437274,47.1362296954909,
9.58617642714913));
#222262=CARTESIAN_POINT('Ctrl Pts',(-30.5172370990821,47.3320445198279,
9.36104700960932));
#222263=CARTESIAN_POINT('Ctrl Pts',(-30.6193548609289,47.4638347635936,
9.0632286321771));
#222264=CARTESIAN_POINT('Ctrl Pts',(-30.6499123284248,47.5032719484663,
8.79968870193892));
#222265=CARTESIAN_POINT('Ctrl Pts',(-30.6469941096544,47.4995174286335,
8.6480404967449));
#222266=CARTESIAN_POINT('Ctrl Pts',(-30.6448277657938,47.4967234655979,
8.60824251108397));
#222267=CARTESIAN_POINT('Ctrl Pts',(-29.9520653941783,46.5813554776844,
9.75370893442197));
#222268=CARTESIAN_POINT('Ctrl Pts',(-29.9751872629717,46.6111738501621,
9.75738750860508));
#222269=CARTESIAN_POINT('Ctrl Pts',(-30.0565731921039,46.7161369952758,
9.76325608302666));
#222270=CARTESIAN_POINT('Ctrl Pts',(-30.2028150269468,46.9048877755804,
9.72892659328238));
#222271=CARTESIAN_POINT('Ctrl Pts',(-30.3803429961695,47.1341948301709,
9.59722618567184));
#222272=CARTESIAN_POINT('Ctrl Pts',(-30.533934276192,47.3327381724195,9.36942894714335));
#222273=CARTESIAN_POINT('Ctrl Pts',(-30.6372809366023,47.4664109629552,
9.06788321008989));
#222274=CARTESIAN_POINT('Ctrl Pts',(-30.6682121139573,47.5064183011713,
8.80096449471012));
#222275=CARTESIAN_POINT('Ctrl Pts',(-30.6652576535675,47.5026099016759,
8.64736955490059));
#222276=CARTESIAN_POINT('Ctrl Pts',(-30.663064815657,47.4997757109689,8.60706119728086));
#222277=CARTESIAN_POINT('Ctrl Pts',(-29.9613826715157,46.5728089571579,
9.76725338788583));
#222278=CARTESIAN_POINT('Ctrl Pts',(-29.9847637770402,46.6030320690791,
9.77100906528982));
#222279=CARTESIAN_POINT('Ctrl Pts',(-30.0670694140586,46.7094284975306,
9.77705863449046));
#222280=CARTESIAN_POINT('Ctrl Pts',(-30.2150063485772,46.9008143056026,
9.74246977609127));
#222281=CARTESIAN_POINT('Ctrl Pts',(-30.3946687372086,47.1334208351338,
9.60922929286909));
#222282=CARTESIAN_POINT('Ctrl Pts',(-30.550167781586,47.3349002867339,9.37850658743805));
#222283=CARTESIAN_POINT('Ctrl Pts',(-30.6548290425332,47.470590053408,9.07291435909542));
#222284=CARTESIAN_POINT('Ctrl Pts',(-30.6861589795049,47.5112069891742,
8.80234326764764));
#222285=CARTESIAN_POINT('Ctrl Pts',(-30.6831659431707,47.5073409108283,
8.64664443374245));
#222286=CARTESIAN_POINT('Ctrl Pts',(-30.6809448359768,47.5044636790575,
8.6057844026751));
#222287=CARTESIAN_POINT('Ctrl Pts',(-29.9728264073642,46.5618918269928,
9.78773714779116));
#222288=CARTESIAN_POINT('Ctrl Pts',(-29.9966000483112,46.592727689689,9.79160015360499));
#222289=CARTESIAN_POINT('Ctrl Pts',(-30.0802961779129,46.7012912457139,
9.7978905986907));
#222290=CARTESIAN_POINT('Ctrl Pts',(-30.230783569345,46.8966427608356,9.7628528260195));
#222291=CARTESIAN_POINT('Ctrl Pts',(-30.4136356595907,47.1341841593561,
9.62723551105071));
#222292=CARTESIAN_POINT('Ctrl Pts',(-30.5719689688517,47.3400308812718,
9.39208742176028));
#222293=CARTESIAN_POINT('Ctrl Pts',(-30.6785750723981,47.4787088733449,
9.08042822203484));
#222294=CARTESIAN_POINT('Ctrl Pts',(-30.7104935630856,47.5202272275756,
8.80440210393786));
#222295=CARTESIAN_POINT('Ctrl Pts',(-30.7074437204081,47.5162757612819,
8.64556162532089));
#222296=CARTESIAN_POINT('Ctrl Pts',(-30.7051808892219,47.5133348429299,
8.6038776730912));
#222297=CARTESIAN_POINT('Ctrl Pts',(-29.984407616241,46.5498739663452,9.81734916009678));
#222298=CARTESIAN_POINT('Ctrl Pts',(-30.0087496233571,46.581596853859,9.8213499330889));
#222299=CARTESIAN_POINT('Ctrl Pts',(-30.0944551186328,46.6932923956237,
9.82792701614159));
#222300=CARTESIAN_POINT('Ctrl Pts',(-30.2486049742796,46.8943406077322,
9.79213406268912));
#222301=CARTESIAN_POINT('Ctrl Pts',(-30.4359964885005,47.1389128338947,
9.65299126351695));
#222302=CARTESIAN_POINT('Ctrl Pts',(-30.5983316617366,47.3509359800052,
9.41144363438276));
#222303=CARTESIAN_POINT('Ctrl Pts',(-30.7076681729713,47.4938174012905,
9.09111257354766));
#222304=CARTESIAN_POINT('Ctrl Pts',(-30.7404103076946,47.5366004507872,
8.80732906708538));
#222305=CARTESIAN_POINT('Ctrl Pts',(-30.7372812170517,47.5325289952269,
8.64402218520397));
#222306=CARTESIAN_POINT('Ctrl Pts',(-30.7349599976061,47.5294986498803,
8.60116662847965));
#222307=CARTESIAN_POINT('Ctrl Pts',(-29.992246546304,46.5394825833766,9.85806759266964));
#222308=CARTESIAN_POINT('Ctrl Pts',(-30.017371567089,46.5724271598778,9.86222946733733));
#222309=CARTESIAN_POINT('Ctrl Pts',(-30.1058388039163,46.6884279425207,
9.86910035015441));
#222310=CARTESIAN_POINT('Ctrl Pts',(-30.264984760756,46.8972503935045,9.83209589597152));
#222311=CARTESIAN_POINT('Ctrl Pts',(-30.4585014154403,47.1513223208346,
9.68795955906401));
#222312=CARTESIAN_POINT('Ctrl Pts',(-30.6261838834214,47.3716151263642,
9.43760879870695));
#222313=CARTESIAN_POINT('Ctrl Pts',(-30.7391426931283,47.5200867790993,
9.10551429211509));
#222314=CARTESIAN_POINT('Ctrl Pts',(-30.7729730862479,47.564546251743,8.81127339875178));
#222315=CARTESIAN_POINT('Ctrl Pts',(-30.7697397073729,47.5603154319938,
8.6419475646413));
#222316=CARTESIAN_POINT('Ctrl Pts',(-30.7673413433137,47.5571664111825,
8.59751272702738));
#222317=CARTESIAN_POINT('Ctrl Pts',(-29.9929502883646,46.5330614685588,
9.91199977917091));
#222318=CARTESIAN_POINT('Ctrl Pts',(-30.019114186253,46.5676265583205,9.91634111390681));
#222319=CARTESIAN_POINT('Ctrl Pts',(-30.1112378763607,46.6893279628012,
9.92348102558459));
#222320=CARTESIAN_POINT('Ctrl Pts',(-30.2769533360375,46.9083767844134,
9.88466474246181));
#222321=CARTESIAN_POINT('Ctrl Pts',(-30.4784429482135,47.1748299465945,
9.73373990016647));
#222322=CARTESIAN_POINT('Ctrl Pts',(-30.6530218213284,47.4058087221353,
9.47172524781784));
#222323=CARTESIAN_POINT('Ctrl Pts',(-30.7706201888148,47.5614575810599,
9.12424250647341));
#222324=CARTESIAN_POINT('Ctrl Pts',(-30.805838962786,47.6080625482015,8.81640144842756));
#222325=CARTESIAN_POINT('Ctrl Pts',(-30.8024730580352,47.6036273841223,
8.63925022398334));
#222326=CARTESIAN_POINT('Ctrl Pts',(-30.7999762768936,47.6003263169675,
8.59276161054041));
#222327=CARTESIAN_POINT('Ctrl Pts',(-29.9838541695068,46.5357080080473,
9.95096711277299));
#222328=CARTESIAN_POINT('Ctrl Pts',(-30.0107704316927,46.5714463055264,
9.95540445173646));
#222329=CARTESIAN_POINT('Ctrl Pts',(-30.105534495312,46.6972648305081,9.96261955318559));
#222330=CARTESIAN_POINT('Ctrl Pts',(-30.2759490416474,46.9236322772987,
9.92228859395063));
#222331=CARTESIAN_POINT('Ctrl Pts',(-30.4830605031333,47.1988314644085,
9.76628574448725));
#222332=CARTESIAN_POINT('Ctrl Pts',(-30.6624374627822,47.4372658476574,
9.49583966472673));
#222333=CARTESIAN_POINT('Ctrl Pts',(-30.7832310101015,47.5978750268548,
9.13742969060422));
#222334=CARTESIAN_POINT('Ctrl Pts',(-30.8194002972968,47.6459557940458,
8.82001105236753));
#222335=CARTESIAN_POINT('Ctrl Pts',(-30.8159442013293,47.6413796683303,
8.63735146574122));
#222336=CARTESIAN_POINT('Ctrl Pts',(-30.8133800452703,47.6379738457824,
8.58941666209802));
#222337=CARTESIAN_POINT('Ctrl Pts',(-29.9752869069543,46.539788676285,9.97312146874485));
#222338=CARTESIAN_POINT('Ctrl Pts',(-30.0026315346125,46.5761948131323,
9.97760148935015));
#222339=CARTESIAN_POINT('Ctrl Pts',(-30.0988962153908,46.7043534649756,
9.98481719797503));
#222340=CARTESIAN_POINT('Ctrl Pts',(-30.2719655560833,46.9348570019909,
9.94355240438587));
#222341=CARTESIAN_POINT('Ctrl Pts',(-30.4822241678217,47.2149580118189,
9.78460130482006));
#222342=CARTESIAN_POINT('Ctrl Pts',(-30.6642637000379,47.457537400667,9.50936024142983));
#222343=CARTESIAN_POINT('Ctrl Pts',(-30.7868183104097,47.6208870090335,
9.14480531816871));
#222344=CARTESIAN_POINT('Ctrl Pts',(-30.8235093924713,47.6697805249094,
8.82202946693404));
#222345=CARTESIAN_POINT('Ctrl Pts',(-30.8200039865243,47.6651266241429,
8.63628967834984));
#222346=CARTESIAN_POINT('Ctrl Pts',(-30.8174028451082,47.6616630457313,
8.58754599708035));
#222347=CARTESIAN_POINT('',(-30.5610697349158,47.4800509544883,8.94401495434884));
#222348=CARTESIAN_POINT('',(-30.5680043293435,47.4484986796837,9.05732373883296));
#222349=CARTESIAN_POINT('Ctrl Pts',(-30.5610698209426,47.4800513547076,
8.94401504603921));
#222350=CARTESIAN_POINT('Ctrl Pts',(-30.5623636943489,47.4776699454334,
8.95319576747677));
#222351=CARTESIAN_POINT('Ctrl Pts',(-30.5635174547556,47.4751328449283,
8.96292466167553));
#222352=CARTESIAN_POINT('Ctrl Pts',(-30.5644968769991,47.4724029413254,
8.97319492443181));
#222353=CARTESIAN_POINT('Ctrl Pts',(-30.566049228207,47.4680761362279,8.98947294435888));
#222354=CARTESIAN_POINT('Ctrl Pts',(-30.5671648259446,47.4632665684332,
9.00711274418004));
#222355=CARTESIAN_POINT('Ctrl Pts',(-30.5676910999388,47.4577960032944,
9.02606421276062));
#222356=CARTESIAN_POINT('Ctrl Pts',(-30.567877725553,47.4558560488403,9.03278472242475));
#222357=CARTESIAN_POINT('Ctrl Pts',(-30.5679900192205,47.4538326890603,
9.0396698834099));
#222358=CARTESIAN_POINT('Ctrl Pts',(-30.5680204422792,47.4517170399419,
9.04671638062267));
#222359=CARTESIAN_POINT('Ctrl Pts',(-30.5680355371206,47.4506673299729,
9.05021260232869));
#222360=CARTESIAN_POINT('Ctrl Pts',(-30.5680304706687,47.4495948920297,
9.05374853152418));
#222361=CARTESIAN_POINT('Ctrl Pts',(-30.5680043277188,47.4484986491866,
9.05732372946994));
#222362=CARTESIAN_POINT('Ctrl Pts',(-30.5680043277188,47.4484986491866,
9.05732372946988));
#222363=CARTESIAN_POINT('Ctrl Pts',(-30.5678386714266,47.4415872325023,
9.07986421090457));
#222364=CARTESIAN_POINT('Ctrl Pts',(-30.5668539688331,47.4338946828595,
9.10343052803723));
#222365=CARTESIAN_POINT('Ctrl Pts',(-30.5648908270214,47.4252130633899,
9.12789659445723));
#222366=CARTESIAN_POINT('Ctrl Pts',(-30.5640810267709,47.4216318765495,
9.13798889986257));
#222367=CARTESIAN_POINT('Ctrl Pts',(-30.5631046775653,47.4178822895605,
9.14823372871744));
#222368=CARTESIAN_POINT('Ctrl Pts',(-30.5619503927499,47.413949347755,9.15861962272749));
#222369=CARTESIAN_POINT('Ctrl Pts',(-30.5593500357035,47.4050892702416,
9.18201682271871));
#222370=CARTESIAN_POINT('Ctrl Pts',(-30.5558465476703,47.395298638149,9.20613332778603));
#222371=CARTESIAN_POINT('Ctrl Pts',(-30.5513028590792,47.3844002328031,
9.23080050308606));
#222372=CARTESIAN_POINT('Ctrl Pts',(-30.5488735062169,47.378573233067,9.24398918706338));
#222373=CARTESIAN_POINT('Ctrl Pts',(-30.5461468051628,47.3724295441229,
9.25733446053236));
#222374=CARTESIAN_POINT('Ctrl Pts',(-30.5431020578631,47.3659422312285,
9.27080435228662));
#222375=CARTESIAN_POINT('Ctrl Pts',(-30.5389405495293,47.3570754833455,
9.28921476907117));
#222376=CARTESIAN_POINT('Ctrl Pts',(-30.5341850359918,47.34756689423,9.30785852044258));
#222377=CARTESIAN_POINT('Ctrl Pts',(-30.5288012874272,47.3373496801293,
9.32664889260057));
#222378=CARTESIAN_POINT('Ctrl Pts',(-30.4442629165471,47.1319642286578,
9.71405078367227));
#222379=CARTESIAN_POINT('Ctrl Pts',(-30.3876221285739,47.0572989131248,
9.77340698011821));
#222380=CARTESIAN_POINT('Ctrl Pts',(-30.3259619182783,46.9760174974551,
9.8196447648322));
#222381=CARTESIAN_POINT('Ctrl Pts',(-30.2617024236688,46.8913064712663,
9.85105231520905));
#222382=CARTESIAN_POINT('Ctrl Pts',(-30.1994135477861,46.8091932422683,
9.8814967035301));
#222383=CARTESIAN_POINT('Ctrl Pts',(-30.1346824450444,46.7238576183514,
9.89800526833889));
#222384=CARTESIAN_POINT('Ctrl Pts',(-30.06976674698,46.6382921409156,9.90008638731986));
#222385=CARTESIAN_POINT('Ctrl Pts',(-30.0648840094928,46.6318561974272,
9.90024292199429));
#222386=CARTESIAN_POINT('Ctrl Pts',(-30.0600002400615,46.6254189728033,
9.90031782956798));
#222387=CARTESIAN_POINT('Ctrl Pts',(-30.0551165286613,46.6189818593121,
9.90031135711426));
#222388=CARTESIAN_POINT('',(-30.5149289253666,47.5306446559287,8.70031188001171));
#222389=CARTESIAN_POINT('Ctrl Pts',(-29.8957711025985,46.7398601872512,
9.70030690105439));
#222390=CARTESIAN_POINT('Ctrl Pts',(-29.8999292223659,46.7451676896394,
9.70030295005465));
#222391=CARTESIAN_POINT('Ctrl Pts',(-29.9593721689387,46.821036373441,9.69934957252832));
#222392=CARTESIAN_POINT('Ctrl Pts',(-30.080193137686,46.9752755517369,9.66908676187941));
#222393=CARTESIAN_POINT('Ctrl Pts',(-30.2476836076113,47.1891757136952,
9.54261464326244));
#222394=CARTESIAN_POINT('Ctrl Pts',(-30.3918561623169,47.3733637452725,
9.32714348128023));
#222395=CARTESIAN_POINT('Ctrl Pts',(-30.4884935659297,47.4968569315996,
9.04409640628579));
#222396=CARTESIAN_POINT('Ctrl Pts',(-30.5140022481635,47.5294592871097,
8.82342249307117));
#222397=CARTESIAN_POINT('Ctrl Pts',(-30.5149253245,47.5306390012058,8.70905193461154));
#222398=CARTESIAN_POINT('Ctrl Pts',(-30.5149271140385,47.5306418465123,
8.70031187872618));
#222399=CARTESIAN_POINT('Ctrl Pts',(-30.5610696918651,47.4800507543814,
8.94401490852471));
#222400=CARTESIAN_POINT('Ctrl Pts',(-30.5604726739472,47.481169507224,8.93968949103361));
#222401=CARTESIAN_POINT('Ctrl Pts',(-30.5598640102238,47.4822781622209,
8.93535900368736));
#222402=CARTESIAN_POINT('Ctrl Pts',(-30.5592435284882,47.4833764309825,
8.93102374945811));
#222403=CARTESIAN_POINT('Ctrl Pts',(-30.5556217704467,47.4897870366311,
8.90571882754662));
#222404=CARTESIAN_POINT('Ctrl Pts',(-30.5515964245303,47.4958418346613,
8.88025032487815));
#222405=CARTESIAN_POINT('Ctrl Pts',(-30.5471332647193,47.501501354582,8.85468363243294));
#222406=CARTESIAN_POINT('Ctrl Pts',(-30.5426657538095,47.5071663919235,
8.82909201522378));
#222407=CARTESIAN_POINT('Ctrl Pts',(-30.5377583665294,47.5124358464839,
8.803401160847));
#222408=CARTESIAN_POINT('Ctrl Pts',(-30.5323912486058,47.5172957991576,
8.77768515309253));
#222409=CARTESIAN_POINT('Ctrl Pts',(-30.5289210481361,47.5204380833949,
8.76105803525066));
#222410=CARTESIAN_POINT('Ctrl Pts',(-30.5252572585897,47.523410893709,8.74441761001741));
#222411=CARTESIAN_POINT('Ctrl Pts',(-30.5214179195882,47.5262036144409,
8.72777492060567));
#222412=CARTESIAN_POINT('Ctrl Pts',(-30.5193055167048,47.5277401683436,
8.71861811911267));
#222413=CARTESIAN_POINT('Ctrl Pts',(-30.517140481662,47.5292219772942,8.70946138011857));
#222414=CARTESIAN_POINT('Ctrl Pts',(-30.5149295323907,47.5306455947784,
8.70031187940643));
#222415=CARTESIAN_POINT('Ctrl Pts',(-30.5588810258669,47.4807815109131,
8.94285380380346));
#222416=CARTESIAN_POINT('Ctrl Pts',(-30.5601813313802,47.4783828760535,
8.95199215255523));
#222417=CARTESIAN_POINT('Ctrl Pts',(-30.5628439471224,47.4724756609406,
8.97439278684388));
#222418=CARTESIAN_POINT('Ctrl Pts',(-30.5654967622434,47.4621570685935,
9.01205988719113));
#222419=CARTESIAN_POINT('Ctrl Pts',(-30.5660523642067,47.4533211091359,
9.04207122434954));
#222420=CARTESIAN_POINT('Ctrl Pts',(-30.5659148104736,47.4482019157935,
9.05860829375754));
#222421=CARTESIAN_POINT('Ctrl Pts',(-30.565898335261,47.4477268027326,9.06013609783294));
#222422=CARTESIAN_POINT('Ctrl Pts',(-30.5917764014146,47.4782410135596,
8.92432359872728));
#222423=CARTESIAN_POINT('Ctrl Pts',(-30.5936002478307,47.4761583921564,
8.93434728778445));
#222424=CARTESIAN_POINT('Ctrl Pts',(-30.597338610222,47.4710446647828,8.95877392809894));
#222425=CARTESIAN_POINT('Ctrl Pts',(-30.6012383556466,47.4620419140157,
8.99944962718692));
#222426=CARTESIAN_POINT('Ctrl Pts',(-30.6024289722013,47.4541858620037,
9.03161091734447));
#222427=CARTESIAN_POINT('Ctrl Pts',(-30.6025648666168,47.4495752619713,
9.04929067949936));
#222428=CARTESIAN_POINT('Ctrl Pts',(-30.6025730150186,47.4491468713342,
9.05092370490884));
#222429=CARTESIAN_POINT('Ctrl Pts',(-30.6213095495644,47.4658150494638,
8.90419113051308));
#222430=CARTESIAN_POINT('Ctrl Pts',(-30.6237891159074,47.464019929651,8.91499863703658));
#222431=CARTESIAN_POINT('Ctrl Pts',(-30.6289175674725,47.4596421812856,
8.94121143856943));
#222432=CARTESIAN_POINT('Ctrl Pts',(-30.6345621445851,47.4519000057897,
8.98452240647174));
#222433=CARTESIAN_POINT('Ctrl Pts',(-30.6367624342801,47.445012639751,9.01855928431743));
#222434=CARTESIAN_POINT('Ctrl Pts',(-30.6373730469078,47.4409127481286,
9.03723743015512));
#222435=CARTESIAN_POINT('Ctrl Pts',(-30.6374243702494,47.4405313454345,
9.03896240265261));
#222436=CARTESIAN_POINT('Ctrl Pts',(-30.6451788529547,47.444472017807,8.88402538943851));
#222437=CARTESIAN_POINT('Ctrl Pts',(-30.6483952159834,47.4429134814882,
8.89545410512277));
#222438=CARTESIAN_POINT('Ctrl Pts',(-30.6551197647624,47.4391568436725,
8.92307402214286));
#222439=CARTESIAN_POINT('Ctrl Pts',(-30.6628710941752,47.4325217376771,
8.96844155323478));
#222440=CARTESIAN_POINT('Ctrl Pts',(-30.6663770286338,47.4265163423178,
9.00393348283089));
#222441=CARTESIAN_POINT('Ctrl Pts',(-30.6676266329235,47.4228894726916,
9.02338789596527));
#222442=CARTESIAN_POINT('Ctrl Pts',(-30.6677363178348,47.4225516605038,
9.02518437583041));
#222443=CARTESIAN_POINT('',(-30.6288081523214,47.4571159721815,8.90031188471596));
#222444=CARTESIAN_POINT('Origin',(-30.5201171598227,47.2892283786454,8.9003149343489));
#222445=CARTESIAN_POINT('',(-30.6658409657014,47.4240707538716,9.023298084864));
#222446=CARTESIAN_POINT('Ctrl Pts',(-30.6288081585513,47.457115972244,8.90031188219785));
#222447=CARTESIAN_POINT('Ctrl Pts',(-30.6382626947601,47.4509949523476,
8.92354960888929));
#222448=CARTESIAN_POINT('Ctrl Pts',(-30.6462068345702,47.4448781696512,
8.94725781166996));
#222449=CARTESIAN_POINT('Ctrl Pts',(-30.6529607895631,47.4384713978306,
8.97121073871966));
#222450=CARTESIAN_POINT('Ctrl Pts',(-30.6578291317721,47.433853309953,8.98847633286552));
#222451=CARTESIAN_POINT('Ctrl Pts',(-30.6620795833933,47.4290852988357,
9.00586851216845));
#222452=CARTESIAN_POINT('Ctrl Pts',(-30.6658409705065,47.4240707612795,
9.02329808595825));
#222453=CARTESIAN_POINT('Origin',(-30.5578302242339,47.257549228768,8.99871695144881));
#222454=CARTESIAN_POINT('Ctrl Pts',(-30.5623834570876,47.4706346585195,
8.98139050546888));
#222455=CARTESIAN_POINT('Ctrl Pts',(-30.5644185632483,47.4639529110063,
9.00596700300554));
#222456=CARTESIAN_POINT('Ctrl Pts',(-30.5658306667853,47.4520779104886,
9.04739823952852));
#222457=CARTESIAN_POINT('Ctrl Pts',(-30.5638657077251,47.4327334927729,
9.10702987928879));
#222458=CARTESIAN_POINT('Ctrl Pts',(-30.5591629622938,47.4129930645714,
9.16167286299341));
#222459=CARTESIAN_POINT('Ctrl Pts',(-30.5506901575728,47.3888666109599,
9.22089249957565));
#222460=CARTESIAN_POINT('Ctrl Pts',(-30.5378268368752,47.3597864973587,
9.28354596371143));
#222461=CARTESIAN_POINT('Ctrl Pts',(-30.5213892904285,47.3278204469075,
9.34353588457512));
#222462=CARTESIAN_POINT('Ctrl Pts',(-30.5083730970668,47.3047656684439,
9.38153756779656));
#222463=CARTESIAN_POINT('Ctrl Pts',(-30.5020073410448,47.293849581929,9.39850922212052));
#222464=CARTESIAN_POINT('Ctrl Pts',(-30.6113954002684,47.4691557162035,
8.96009047971802));
#222465=CARTESIAN_POINT('Ctrl Pts',(-30.6147004614954,47.4636984438115,
8.98754543018697));
#222466=CARTESIAN_POINT('Ctrl Pts',(-30.6175037470516,47.4538019334985,
9.03327221328226));
#222467=CARTESIAN_POINT('Ctrl Pts',(-30.6165636489582,47.4369059992661,
9.09854565782787));
#222468=CARTESIAN_POINT('Ctrl Pts',(-30.6122400946389,47.4190727852638,
9.15810659117888));
#222469=CARTESIAN_POINT('Ctrl Pts',(-30.6036508730159,47.3966104534665,
9.22245656635077));
#222470=CARTESIAN_POINT('Ctrl Pts',(-30.5901612924271,47.368827808212,9.29038567148403));
#222471=CARTESIAN_POINT('Ctrl Pts',(-30.5726764381691,47.3376363425551,
9.3553146361679));
#222472=CARTESIAN_POINT('Ctrl Pts',(-30.5587498175717,47.3147873623307,
9.39641018569702));
#222473=CARTESIAN_POINT('Ctrl Pts',(-30.551929334224,47.3039022897279,9.41475958181627));
#222474=CARTESIAN_POINT('Ctrl Pts',(-30.6539168021028,47.4482796499868,
8.93530811224196));
#222475=CARTESIAN_POINT('Ctrl Pts',(-30.6591101401036,47.4439376757854,
8.96509988512612));
#222476=CARTESIAN_POINT('Ctrl Pts',(-30.6643006037955,47.4359256521633,
9.01427747393399));
#222477=CARTESIAN_POINT('Ctrl Pts',(-30.6657470504808,47.4214969346436,
9.08410898815518));
#222478=CARTESIAN_POINT('Ctrl Pts',(-30.6630052587702,47.4056870076646,
9.14768246477081));
#222479=CARTESIAN_POINT('Ctrl Pts',(-30.6555600882749,47.3851149142641,
9.21627026692569));
#222480=CARTESIAN_POINT('Ctrl Pts',(-30.6427399850114,47.3589688562231,
9.28861923807986));
#222481=CARTESIAN_POINT('Ctrl Pts',(-30.6254222537704,47.3289683457934,
9.35774519005861));
#222482=CARTESIAN_POINT('Ctrl Pts',(-30.6113466243409,47.3066384119606,
9.4015073162933));
#222483=CARTESIAN_POINT('Ctrl Pts',(-30.6044102092292,47.2959334211072,
9.42105172683199));
#222484=CARTESIAN_POINT('Ctrl Pts',(-30.6835413158831,47.4111516702862,
8.91077715972344));
#222485=CARTESIAN_POINT('Ctrl Pts',(-30.6909567567183,47.4076478016732,
8.94201205400321));
#222486=CARTESIAN_POINT('Ctrl Pts',(-30.6991707376824,47.4011423370385,
8.99327580397426));
#222487=CARTESIAN_POINT('Ctrl Pts',(-30.7040058517585,47.388827858251,9.06589492470175));
#222488=CARTESIAN_POINT('Ctrl Pts',(-30.7038100829734,47.3748524560261,
9.13197100187794));
#222489=CARTESIAN_POINT('Ctrl Pts',(-30.6985970668314,47.3561119307513,
9.20326564073832));
#222490=CARTESIAN_POINT('Ctrl Pts',(-30.6876413133227,47.3316950101973,
9.27851279727264));
#222491=CARTESIAN_POINT('Ctrl Pts',(-30.6716799569385,47.3031223939462,
9.35046135432209));
#222492=CARTESIAN_POINT('Ctrl Pts',(-30.6582391867803,47.2815465509149,
9.39606101714105));
#222493=CARTESIAN_POINT('Ctrl Pts',(-30.6515431019451,47.2711435835629,
9.41643767038656));
#222494=CARTESIAN_POINT('Ctrl Pts',(-30.6658409705066,47.4240707612795,
9.02329808595833));
#222495=CARTESIAN_POINT('Ctrl Pts',(-30.6704850273813,47.4176541710768,
9.04634308405));
#222496=CARTESIAN_POINT('Ctrl Pts',(-30.6742439064951,47.4107062056253,
9.07029232956903));
#222497=CARTESIAN_POINT('Ctrl Pts',(-30.6770166271492,47.4030468121299,
9.09504616212824));
#222498=CARTESIAN_POINT('Ctrl Pts',(-30.6797193923993,47.3955806641982,
9.11917545851096));
#222499=CARTESIAN_POINT('Ctrl Pts',(-30.6814846993562,47.3874378752453,
9.14406947793935));
#222500=CARTESIAN_POINT('Ctrl Pts',(-30.6822192634494,47.3784520291385,
9.16958812106609));
#222501=CARTESIAN_POINT('Ctrl Pts',(-30.6829599818359,47.3693908982013,
9.19532056339432));
#222502=CARTESIAN_POINT('Ctrl Pts',(-30.6826520433553,47.359471657393,9.22168842426496));
#222503=CARTESIAN_POINT('Ctrl Pts',(-30.6812075624583,47.3485354512573,
9.24849453452002));
#222504=CARTESIAN_POINT('Ctrl Pts',(-30.6798486698885,47.3382472367917,
9.27371233014984));
#222505=CARTESIAN_POINT('Ctrl Pts',(-30.6774835374443,47.3270584041395,
9.2993174216595));
#222506=CARTESIAN_POINT('Ctrl Pts',(-30.6740526170395,47.3148573925914,
9.32510156792606));
#222507=CARTESIAN_POINT('Ctrl Pts',(-30.6738365243589,47.3140889255386,
9.32672555351209));
#222508=CARTESIAN_POINT('Ctrl Pts',(-30.6736162095938,47.313316452116,9.32835023579232));
#222509=CARTESIAN_POINT('Ctrl Pts',(-30.6733916603534,47.3125399482308,
9.3299755573186));
#222510=CARTESIAN_POINT('Ctrl Pts',(-31.0612971528389,47.1738628865269,
8.84514864207503));
#222511=CARTESIAN_POINT('Ctrl Pts',(-31.0495257325123,47.1824027649419,
8.8733183240975));
#222512=CARTESIAN_POINT('Ctrl Pts',(-31.0149427654055,47.2051498958298,
8.95338825970285));
#222513=CARTESIAN_POINT('Ctrl Pts',(-30.9552496148559,47.2339938169463,
9.08024692877703));
#222514=CARTESIAN_POINT('Ctrl Pts',(-30.882454977212,47.2553684752231,9.22148954764893));
#222515=CARTESIAN_POINT('Ctrl Pts',(-30.8113959695348,47.2648403702483,
9.34951692676357));
#222516=CARTESIAN_POINT('Ctrl Pts',(-30.7427621153038,47.2639820239067,
9.46560830467376));
#222517=CARTESIAN_POINT('Ctrl Pts',(-30.6772560327549,47.2539446752309,
9.57042443482251));
#222518=CARTESIAN_POINT('Ctrl Pts',(-30.6156648480166,47.2357462612972,
9.66420504438396));
#222519=CARTESIAN_POINT('Ctrl Pts',(-30.5587400003264,47.2104103697751,
9.74711014380837));
#222520=CARTESIAN_POINT('Ctrl Pts',(-30.5070333628654,47.1789254114309,
9.81949335184716));
#222521=CARTESIAN_POINT('Ctrl Pts',(-30.4610954607997,47.1423509439829,
9.88163534590029));
#222522=CARTESIAN_POINT('Ctrl Pts',(-30.4209529508901,47.1014411099453,
9.93447308201205));
#222523=CARTESIAN_POINT('Ctrl Pts',(-30.3870652594316,47.0573562243487,
9.97828024825026));
#222524=CARTESIAN_POINT('Ctrl Pts',(-30.3679573086411,47.0252451296925,
10.0029027873658));
#222525=CARTESIAN_POINT('Ctrl Pts',(-30.3596486228385,47.0091524321306,
10.0137195116679));
#222526=CARTESIAN_POINT('Ctrl Pts',(-31.0305778968461,47.1988252094039,
8.81556681858264));
#222527=CARTESIAN_POINT('Ctrl Pts',(-31.0179924125917,47.2063602737231,
8.84374406594141));
#222528=CARTESIAN_POINT('Ctrl Pts',(-30.9812614404573,47.2261277956864,
8.92377794261762));
#222529=CARTESIAN_POINT('Ctrl Pts',(-30.9189783156195,47.2497370517371,
9.05035928242256));
#222530=CARTESIAN_POINT('Ctrl Pts',(-30.8445715303286,47.2647250179756,
9.19096345061938));
#222531=CARTESIAN_POINT('Ctrl Pts',(-30.7732469930827,47.2680766124925,
9.31809654698185));
#222532=CARTESIAN_POINT('Ctrl Pts',(-30.7055225460738,47.2615237827191,
9.43306304329639));
#222533=CARTESIAN_POINT('Ctrl Pts',(-30.6419614354287,47.2463729499515,
9.53653965196118));
#222534=CARTESIAN_POINT('Ctrl Pts',(-30.5832064337421,47.2238016355747,
9.62878878192981));
#222535=CARTESIAN_POINT('Ctrl Pts',(-30.5298414074364,47.1949802912799,
9.71000544596187));
#222536=CARTESIAN_POINT('Ctrl Pts',(-30.4822288225306,47.1610127136982,
9.78059113574808));
#222537=CARTESIAN_POINT('Ctrl Pts',(-30.4406917404392,47.1230390753345,
9.84089524009086));
#222538=CARTESIAN_POINT('Ctrl Pts',(-30.4050423098754,47.0818203228716,
9.89192300570345));
#222539=CARTESIAN_POINT('Ctrl Pts',(-30.375465313112,47.0384672875737,9.93404498459412));
#222540=CARTESIAN_POINT('Ctrl Pts',(-30.3590537942602,47.0074840679054,
9.95764246166516));
#222541=CARTESIAN_POINT('Ctrl Pts',(-30.3519665390233,46.9920691757268,
9.96800058052621));
#222542=CARTESIAN_POINT('Ctrl Pts',(-31.012695797194,47.2359204636233,8.78825021201678));
#222543=CARTESIAN_POINT('Ctrl Pts',(-30.9989037421825,47.2428657616589,
8.81642678711088));
#222544=CARTESIAN_POINT('Ctrl Pts',(-30.9588545505434,47.2607794718905,
8.89640389006182));
#222545=CARTESIAN_POINT('Ctrl Pts',(-30.8918848232793,47.2806804729534,
9.02268526192103));
#222546=CARTESIAN_POINT('Ctrl Pts',(-30.813206681614,47.2905876352146,9.16264223712218));
#222547=CARTESIAN_POINT('Ctrl Pts',(-30.7389366364222,47.2886312371499,
9.28888831886809));
#222548=CARTESIAN_POINT('Ctrl Pts',(-30.6694598723076,47.2767578853686,
9.4027517065431));
#222549=CARTESIAN_POINT('Ctrl Pts',(-30.6052370872389,47.2564671052803,
9.50492361531907));
#222550=CARTESIAN_POINT('Ctrl Pts',(-30.5468065095169,47.2291277258083,
9.59568745978864));
#222551=CARTESIAN_POINT('Ctrl Pts',(-30.4946238488078,47.1960892829136,
9.67527080049202));
#222552=CARTESIAN_POINT('Ctrl Pts',(-30.4488949444779,47.158603459561,9.74412027111001));
#222553=CARTESIAN_POINT('Ctrl Pts',(-30.4097501708164,47.1179281403671,
9.80265040493094));
#222554=CARTESIAN_POINT('Ctrl Pts',(-30.3768010749668,47.0748608504431,
9.8519304453751));
#222555=CARTESIAN_POINT('Ctrl Pts',(-30.3499915480565,47.0305111513436,
9.89242263330041));
#222556=CARTESIAN_POINT('Ctrl Pts',(-30.3353911914183,46.9993580317059,
9.91502570552463));
#222557=CARTESIAN_POINT('Ctrl Pts',(-30.3291377143083,46.9839631204587,
9.92493784866085));
#222558=CARTESIAN_POINT('Ctrl Pts',(-31.0099769257839,47.2803319739999,
8.76674826516613));
#222559=CARTESIAN_POINT('Ctrl Pts',(-30.9947424622339,47.2871792710576,
8.79491601511276));
#222560=CARTESIAN_POINT('Ctrl Pts',(-30.9506356753294,47.304606059126,8.87482300149074));
#222561=CARTESIAN_POINT('Ctrl Pts',(-30.8774911292059,47.3228073285655,
9.00082073257536));
#222562=CARTESIAN_POINT('Ctrl Pts',(-30.7924367609421,47.3295999537096,
9.1402058537367));
#222563=CARTESIAN_POINT('Ctrl Pts',(-30.7129233105034,47.3238376624812,
9.26568742960313));
#222564=CARTESIAN_POINT('Ctrl Pts',(-30.639259572482,47.3077090667125,9.37861280137142));
#222565=CARTESIAN_POINT('Ctrl Pts',(-30.5718538513229,47.2829196495779,
9.47968434361535));
#222566=CARTESIAN_POINT('Ctrl Pts',(-30.5111932316198,47.2510364113944,
9.56920207386595));
#222567=CARTESIAN_POINT('Ctrl Pts',(-30.4576613408775,47.2135969405223,
9.64741941509438));
#222568=CARTESIAN_POINT('Ctrl Pts',(-30.4113605289707,47.1720141027477,
9.71481954614362));
#222569=CARTESIAN_POINT('Ctrl Pts',(-30.3722882999899,47.1276853039724,
9.77187011450567));
#222570=CARTESIAN_POINT('Ctrl Pts',(-30.3398955716497,47.081469668871,9.81969175265704));
#222571=CARTESIAN_POINT('Ctrl Pts',(-30.3139504011251,47.0345238946844,
9.85882129830273));
#222572=CARTESIAN_POINT('Ctrl Pts',(-30.300040436027,47.0019248868505,9.88058982102729));
#222573=CARTESIAN_POINT('Ctrl Pts',(-30.2941246750217,46.9858893957883,
9.89012656013671));
#222574=CARTESIAN_POINT('',(-31.022863992759,47.1991679760249,8.92770868617362));
#222575=CARTESIAN_POINT('Ctrl Pts',(-30.673391780358,47.3125401326758,9.32997566204287));
#222576=CARTESIAN_POINT('Ctrl Pts',(-30.6898084103981,47.311560639176,9.31289039212429));
#222577=CARTESIAN_POINT('Ctrl Pts',(-30.7061325684949,47.3099687640168,
9.29572881459223));
#222578=CARTESIAN_POINT('Ctrl Pts',(-30.7223345986184,47.3078097757163,
9.27850852191892));
#222579=CARTESIAN_POINT('Ctrl Pts',(-30.7552486051423,47.3034238466406,
9.24352594127483));
#222580=CARTESIAN_POINT('Ctrl Pts',(-30.7876597294905,47.2967000710982,
9.2083026438995));
#222581=CARTESIAN_POINT('Ctrl Pts',(-30.8193594311354,47.2879560275395,
9.17289942249478));
#222582=CARTESIAN_POINT('Ctrl Pts',(-30.8539058451869,47.278426747023,9.13431690335601));
#222583=CARTESIAN_POINT('Ctrl Pts',(-30.8876079078258,47.2664991223096,
9.09551941712679));
#222584=CARTESIAN_POINT('Ctrl Pts',(-30.9201800494893,47.2524876113201,
9.0565536616793));
#222585=CARTESIAN_POINT('Ctrl Pts',(-30.9504435189796,47.2394692184946,
9.02034974965737));
#222586=CARTESIAN_POINT('Ctrl Pts',(-30.9797316449839,47.2246523796923,
8.98399877232333));
#222587=CARTESIAN_POINT('Ctrl Pts',(-31.0078467465179,47.208187869105,8.94741869831923));
#222588=CARTESIAN_POINT('Ctrl Pts',(-31.0128906422318,47.2052341086755,
8.94085617254419));
#222589=CARTESIAN_POINT('Ctrl Pts',(-31.0178967499146,47.2022271908904,
8.93428630746523));
#222590=CARTESIAN_POINT('Ctrl Pts',(-31.0228638938511,47.1991678260435,
8.9277086812414));
#222591=CARTESIAN_POINT('Ctrl Pts',(-31.0228640915898,47.199168125882,8.92770869109633));
#222592=CARTESIAN_POINT('Ctrl Pts',(-30.9996865443028,47.2127475180595,
8.97956027042312));
#222593=CARTESIAN_POINT('Ctrl Pts',(-30.9530374507229,47.2349790517444,
9.07841711103366));
#222594=CARTESIAN_POINT('Ctrl Pts',(-30.8801404818053,47.2559637843902,
9.21962056869845));
#222595=CARTESIAN_POINT('Ctrl Pts',(-30.8090616903159,47.2650614440177,
9.34759311990611));
#222596=CARTESIAN_POINT('Ctrl Pts',(-30.7404801232263,47.2638544006496,
9.46361554854342));
#222597=CARTESIAN_POINT('Ctrl Pts',(-30.6750899005906,47.2535034586397,
9.56834958475369));
#222598=CARTESIAN_POINT('Ctrl Pts',(-30.6136693487935,47.2350363822191,
9.66203634436752));
#222599=CARTESIAN_POINT('Ctrl Pts',(-30.5569596830098,47.2094858068549,
9.74483798096912));
#222600=CARTESIAN_POINT('Ctrl Pts',(-30.5055012048061,47.1778472612361,
9.81711104530966));
#222601=CARTESIAN_POINT('Ctrl Pts',(-30.4598305367128,47.1411852948481,
9.87914042351079));
#222602=CARTESIAN_POINT('Ctrl Pts',(-30.4260683084753,47.1065242059359,
9.923790658992));
#222603=CARTESIAN_POINT('Ctrl Pts',(-30.4079479154075,47.0841055124764,
9.947447993721));
#222604=CARTESIAN_POINT('Ctrl Pts',(-30.4022373857381,47.0765779275246,
9.95488476380686));
#222605=CARTESIAN_POINT('Ctrl Pts',(-29.2227216765261,47.4010473080013,
9.89492573785896));
#222606=CARTESIAN_POINT('Ctrl Pts',(-29.2422098880053,47.4389141136982,
9.88628710692367));
#222607=CARTESIAN_POINT('Ctrl Pts',(-29.3062835133119,47.532820319588,9.85571841329275));
#222608=CARTESIAN_POINT('Ctrl Pts',(-29.4519134302736,47.6416044955629,
9.77737867657964));
#222609=CARTESIAN_POINT('Ctrl Pts',(-29.6563079620521,47.7055052298935,
9.65812661883703));
#222610=CARTESIAN_POINT('Ctrl Pts',(-29.8846539247214,47.7146594396847,
9.51807962689998));
#222611=CARTESIAN_POINT('Ctrl Pts',(-30.1162725748166,47.678298047324,9.37062070356212));
#222612=CARTESIAN_POINT('Ctrl Pts',(-30.3372410296998,47.6101145299182,
9.22551879829264));
#222613=CARTESIAN_POINT('Ctrl Pts',(-30.5477357980757,47.5186638248709,
9.08333504771512));
#222614=CARTESIAN_POINT('Ctrl Pts',(-30.7575439607113,47.4023002705925,
8.93736521521376));
#222615=CARTESIAN_POINT('Ctrl Pts',(-30.9281510533009,47.2854922010448,
8.81444983687231));
#222616=CARTESIAN_POINT('Ctrl Pts',(-31.0284383466388,47.2062969129648,
8.73992250491241));
#222617=CARTESIAN_POINT('Ctrl Pts',(-31.0600378367175,47.1802341160023,
8.71617713006707));
#222618=CARTESIAN_POINT('Ctrl Pts',(-29.8476763379168,47.0197604082227,
9.76398004299121));
#222619=CARTESIAN_POINT('Ctrl Pts',(-29.8488385433591,47.0254740901404,
9.7619091375001));
#222620=CARTESIAN_POINT('Ctrl Pts',(-29.8604332546101,47.0387523185668,
9.75885471343929));
#222621=CARTESIAN_POINT('Ctrl Pts',(-29.9202911491337,47.0576135543307,
9.75764201417022));
#222622=CARTESIAN_POINT('Ctrl Pts',(-30.048374160132,47.0751665071664,9.74583216911235));
#222623=CARTESIAN_POINT('Ctrl Pts',(-30.2284081349615,47.0813674674592,
9.71290453290543));
#222624=CARTESIAN_POINT('Ctrl Pts',(-30.4386092219631,47.0703454003285,
9.6577922275624));
#222625=CARTESIAN_POINT('Ctrl Pts',(-30.6578399783725,47.0420273425883,
9.58567314861739));
#222626=CARTESIAN_POINT('Ctrl Pts',(-30.8799488087833,46.9978744732855,
9.49973383234607));
#222627=CARTESIAN_POINT('Ctrl Pts',(-31.1125789708677,46.9351401811427,
9.39645055276067));
#222628=CARTESIAN_POINT('Ctrl Pts',(-31.3104422135437,46.865746008459,9.2960226992578));
#222629=CARTESIAN_POINT('Ctrl Pts',(-31.4303998666794,46.81527586751,9.22876731422861));
#222630=CARTESIAN_POINT('Ctrl Pts',(-31.4685915776554,46.7982908794529,
9.20669778231833));
#222631=CARTESIAN_POINT('Ctrl Pts',(-30.3686723390307,46.8486716841026,
10.2664315004458));
#222632=CARTESIAN_POINT('Ctrl Pts',(-30.36757743925,46.8488042720064,10.2647317115525));
#222633=CARTESIAN_POINT('Ctrl Pts',(-30.3708560022306,46.8514171967978,
10.2667170215496));
#222634=CARTESIAN_POINT('Ctrl Pts',(-30.4147152111209,46.8789147083083,
10.2841879118411));
#222635=CARTESIAN_POINT('Ctrl Pts',(-30.5352466226633,46.9380012514331,
10.2921309322209));
#222636=CARTESIAN_POINT('Ctrl Pts',(-30.7218105741795,47.0057470001025,
10.2657823957678));
#222637=CARTESIAN_POINT('Ctrl Pts',(-30.9497417134308,47.0622528868198,
10.199772730974));
#222638=CARTESIAN_POINT('Ctrl Pts',(-31.1926311471696,47.0979564327607,
10.1013330655132));
#222639=CARTESIAN_POINT('Ctrl Pts',(-31.4412708550359,47.1119689271167,
9.97628707499935));
#222640=CARTESIAN_POINT('Ctrl Pts',(-31.7029095228002,47.1026065595055,
9.81972789214794));
#222641=CARTESIAN_POINT('Ctrl Pts',(-31.9255145515462,47.0710295577103,
9.66270441338182));
#222642=CARTESIAN_POINT('Ctrl Pts',(-32.0600855366058,47.0393696728623,
9.55558514620648));
#222643=CARTESIAN_POINT('Ctrl Pts',(-32.1028904549286,47.0279023897331,
9.52025545431809));
#222644=CARTESIAN_POINT('Ctrl Pts',(-30.3561077091929,47.0288571754952,
10.9879695672333));
#222645=CARTESIAN_POINT('Ctrl Pts',(-30.3706857649993,47.05458274872,10.9801382712455));
#222646=CARTESIAN_POINT('Ctrl Pts',(-30.4166682605791,47.1252874217907,
10.9605331245212));
#222647=CARTESIAN_POINT('Ctrl Pts',(-30.5274942888208,47.2528591381322,
10.922838075318));
#222648=CARTESIAN_POINT('Ctrl Pts',(-30.7154609068078,47.4071129483939,
10.8465568306472));
#222649=CARTESIAN_POINT('Ctrl Pts',(-30.9580123229379,47.5501530311904,
10.720822154998));
#222650=CARTESIAN_POINT('Ctrl Pts',(-31.2282013141439,47.6606934172555,
10.5496568791712));
#222651=CARTESIAN_POINT('Ctrl Pts',(-31.500637370266,47.7317838891005,10.3472965974612));
#222652=CARTESIAN_POINT('Ctrl Pts',(-31.7688479866064,47.7668673814308,
10.1200393371156));
#222653=CARTESIAN_POINT('Ctrl Pts',(-32.0417618832875,47.766610273094,9.85817194576967));
#222654=CARTESIAN_POINT('Ctrl Pts',(-32.2661927956831,47.7320704988836,
9.61213721341316));
#222655=CARTESIAN_POINT('Ctrl Pts',(-32.3982702491737,47.6937954506973,
9.45088912525726));
#222656=CARTESIAN_POINT('Ctrl Pts',(-32.4399054106453,47.6797359885722,
9.39829731008899));
#222657=CARTESIAN_POINT('',(-31.06249904598,47.1734545576433,8.90031189070392));
#222658=CARTESIAN_POINT('',(-30.787020370572,47.256294186889,9.85226354090095));
#222659=CARTESIAN_POINT('Ctrl Pts',(-31.062499046756,47.1734545612338,8.90031189032022));
#222660=CARTESIAN_POINT('Ctrl Pts',(-31.0529640566959,47.179751244553,8.93995812788852));
#222661=CARTESIAN_POINT('Ctrl Pts',(-31.0422868478852,47.1863410220524,
8.98285424372908));
#222662=CARTESIAN_POINT('Ctrl Pts',(-31.0304337335254,47.1929543128825,
9.02906887918514));
#222663=CARTESIAN_POINT('Ctrl Pts',(-31.020414465734,47.1985444328963,9.06813344858553));
#222664=CARTESIAN_POINT('Ctrl Pts',(-31.0095557486489,47.2041510715379,
9.109569174439));
#222665=CARTESIAN_POINT('Ctrl Pts',(-30.997812664524,47.2096147467308,9.15338737819219));
#222666=CARTESIAN_POINT('Ctrl Pts',(-30.9936448766024,47.2115538829265,
9.16893908321314));
#222667=CARTESIAN_POINT('Ctrl Pts',(-30.989365383979,47.2134750584448,9.18479058260023));
#222668=CARTESIAN_POINT('Ctrl Pts',(-30.9849709342871,47.2153712821754,
9.20094126461198));
#222669=CARTESIAN_POINT('Ctrl Pts',(-30.9740397730131,47.2200881247526,
9.24111596727833));
#222670=CARTESIAN_POINT('Ctrl Pts',(-30.9623988301599,47.2246513025169,
9.28314494636083));
#222671=CARTESIAN_POINT('Ctrl Pts',(-30.9499987563263,47.2289315039488,
9.32698029167168));
#222672=CARTESIAN_POINT('Ctrl Pts',(-30.9462489922601,47.2302258305586,
9.3402360355393));
#222673=CARTESIAN_POINT('Ctrl Pts',(-30.9424296330998,47.2314942133852,
9.35365667111371));
#222674=CARTESIAN_POINT('Ctrl Pts',(-30.9385387883357,47.2327328458618,
9.36724007376502));
#222675=CARTESIAN_POINT('Ctrl Pts',(-30.9286659588376,47.2358758155748,
9.40170729785399));
#222676=CARTESIAN_POINT('Ctrl Pts',(-30.9183339564765,47.2388279568085,
9.43722380403337));
#222677=CARTESIAN_POINT('Ctrl Pts',(-30.9075021476659,47.2415212518203,
9.47374270724553));
#222678=CARTESIAN_POINT('Ctrl Pts',(-30.9035924612681,47.2424933829812,
9.48692401995622));
#222679=CARTESIAN_POINT('Ctrl Pts',(-30.8996175027678,47.2434316901334,
9.5002357591472));
#222680=CARTESIAN_POINT('Ctrl Pts',(-30.895575119813,47.2443323307814,9.51367491604724));
#222681=CARTESIAN_POINT('Ctrl Pts',(-30.89366989127,47.2447568146288,9.52000896841377));
#222682=CARTESIAN_POINT('Ctrl Pts',(-30.8917496820533,47.245172928054,9.52637131924874));
#222683=CARTESIAN_POINT('Ctrl Pts',(-30.8898142485008,47.2455802491558,
9.53276162298363));
#222684=CARTESIAN_POINT('Ctrl Pts',(-30.8880705867653,47.2459472109761,
9.53851874550872));
#222685=CARTESIAN_POINT('Ctrl Pts',(-30.8858876343714,47.2463913310729,
9.54569720845015));
#222686=CARTESIAN_POINT('Ctrl Pts',(-30.8848502447741,47.2465986917082,
9.54910228232701));
#222687=CARTESIAN_POINT('Ctrl Pts',(-30.8847361503463,47.2466214976946,
9.54947677996666));
#222688=CARTESIAN_POINT('Ctrl Pts',(-30.8846359226821,47.2466414906718,
9.54980563744128));
#222689=CARTESIAN_POINT('Ctrl Pts',(-30.8845516750535,47.2466582772681,
9.55008194562032));
#222690=CARTESIAN_POINT('Ctrl Pts',(-30.8828511573259,47.2469971105975,
9.55565915846586));
#222691=CARTESIAN_POINT('Ctrl Pts',(-30.8810399831584,47.2473488252642,
9.56157185362457));
#222692=CARTESIAN_POINT('Ctrl Pts',(-30.8791173478627,47.2477098134988,
9.56781960062521));
#222693=CARTESIAN_POINT('Ctrl Pts',(-30.8752720772712,47.248431789968,9.58031509462648));
#222694=CARTESIAN_POINT('Ctrl Pts',(-30.8709810534674,47.249191334817,9.59415079591026));
#222695=CARTESIAN_POINT('Ctrl Pts',(-30.8662349926243,47.2499544183535,
9.6093193537138));
#222696=CARTESIAN_POINT('Ctrl Pts',(-30.859550898807,47.2510291036804,9.63068192507246));
#222697=CARTESIAN_POINT('Ctrl Pts',(-30.8519653717885,47.2521122528816,
9.65468956746493));
#222698=CARTESIAN_POINT('Ctrl Pts',(-30.8434371733244,47.253083226449,9.68130188926696));
#222699=CARTESIAN_POINT('Ctrl Pts',(-30.8398544260423,47.2534911382635,
9.69248188513702));
#222700=CARTESIAN_POINT('Ctrl Pts',(-30.8361050499844,47.2538788671808,
9.70412124362129));
#222701=CARTESIAN_POINT('Ctrl Pts',(-30.8321846392355,47.2542356041885,
9.71621527262046));
#222702=CARTESIAN_POINT('Ctrl Pts',(-30.8310839760527,47.2543357588191,
9.71961069552482));
#222703=CARTESIAN_POINT('Ctrl Pts',(-30.8299698257744,47.2544334630326,
9.72304194921232));
#222704=CARTESIAN_POINT('Ctrl Pts',(-30.8288420765273,47.2545284591909,
9.72650891258635));
#222705=CARTESIAN_POINT('Ctrl Pts',(-30.8231805794592,47.2550053564027,
9.74391367080528));
#222706=CARTESIAN_POINT('Ctrl Pts',(-30.8171765552499,47.2554144722151,
9.76221891807697));
#222707=CARTESIAN_POINT('Ctrl Pts',(-30.8108169856008,47.2557195234247,
9.78140452939447));
#222708=CARTESIAN_POINT('Ctrl Pts',(-30.8059315873789,47.2559538626518,
9.79614284607116));
#222709=CARTESIAN_POINT('Ctrl Pts',(-30.8007221948571,47.2561282226388,
9.81171897397701));
#222710=CARTESIAN_POINT('Ctrl Pts',(-30.7955694945844,47.2562181562974,
9.82700478807532));
#222711=CARTESIAN_POINT('Ctrl Pts',(-30.792678549447,47.2562686139719,9.835580961266));
#222712=CARTESIAN_POINT('Ctrl Pts',(-30.7898057151631,47.2562933117443,
9.84406603799326));
#222713=CARTESIAN_POINT('Ctrl Pts',(-30.7870203707529,47.256294341338,9.85226354094318));
#222714=CARTESIAN_POINT('',(-30.6919062815408,47.2468075114973,10.1255704904207));
#222715=CARTESIAN_POINT('Ctrl Pts',(-30.7870203703912,47.2562940324393,
9.85226354085836));
#222716=CARTESIAN_POINT('Ctrl Pts',(-30.7708709592062,47.2562992257547,
9.8999507017958));
#222717=CARTESIAN_POINT('Ctrl Pts',(-30.7557552967764,47.2555222636042,
9.94375853900395));
#222718=CARTESIAN_POINT('Ctrl Pts',(-30.7418023913281,47.2542597696423,
9.98379232099072));
#222719=CARTESIAN_POINT('Ctrl Pts',(-30.7273109080983,47.2529485438088,
10.0253713944271));
#222720=CARTESIAN_POINT('Ctrl Pts',(-30.7140729276418,47.2511149259976,
10.0628794348422));
#222721=CARTESIAN_POINT('Ctrl Pts',(-30.7021812381396,47.2490714708145,
10.0964343773225));
#222722=CARTESIAN_POINT('Ctrl Pts',(-30.6986132522146,47.248458351936,10.1065022118772));
#222723=CARTESIAN_POINT('Ctrl Pts',(-30.6951661696354,47.247826136313,10.1162141720575));
#222724=CARTESIAN_POINT('Ctrl Pts',(-30.6918418184083,47.2471826656558,
10.1255734433937));
#222725=CARTESIAN_POINT('',(-30.8371138059361,47.2545507574702,9.61977630599939));
#222726=CARTESIAN_POINT('Ctrl Pts',(-30.6919102346027,47.2467845059816,
10.1255703093361));
#222727=CARTESIAN_POINT('Ctrl Pts',(-30.7046799218121,47.2493081127003,
10.0859232505067));
#222728=CARTESIAN_POINT('Ctrl Pts',(-30.7169639739983,47.2512317843982,
10.0466269465942));
#222729=CARTESIAN_POINT('Ctrl Pts',(-30.728782982104,47.2526843814017,10.0077064504863));
#222730=CARTESIAN_POINT('Ctrl Pts',(-30.7326775479346,47.2531630370219,
9.99488147965147));
#222731=CARTESIAN_POINT('Ctrl Pts',(-30.7365218690228,47.2535903317619,
9.98209701631088));
#222732=CARTESIAN_POINT('Ctrl Pts',(-30.7403173437867,47.2539702416507,
9.96935322921014));
#222733=CARTESIAN_POINT('Ctrl Pts',(-30.7534688920674,47.2552866522595,
9.92519524061528));
#222734=CARTESIAN_POINT('Ctrl Pts',(-30.7660318767217,47.2560377214631,
9.88152472866654));
#222735=CARTESIAN_POINT('Ctrl Pts',(-30.7780848168277,47.2563582082718,
9.83850693073007));
#222736=CARTESIAN_POINT('Ctrl Pts',(-30.7820234932737,47.2564629373946,
9.82444951519471));
#222737=CARTESIAN_POINT('Ctrl Pts',(-30.7859079088914,47.2565213156686,
9.81046185017468));
#222738=CARTESIAN_POINT('Ctrl Pts',(-30.7897413034412,47.2565369893535,
9.79654978463445));
#222739=CARTESIAN_POINT('Ctrl Pts',(-30.8023206182951,47.2565884226758,
9.7508972303717));
#222740=CARTESIAN_POINT('Ctrl Pts',(-30.8143496892502,47.2561840030573,
9.70605915882109));
#222741=CARTESIAN_POINT('Ctrl Pts',(-30.8259511542364,47.2554144542722,
9.6621807587514));
#222742=CARTESIAN_POINT('Ctrl Pts',(-30.8297155409174,47.255164754842,9.64794330986033));
#222743=CARTESIAN_POINT('Ctrl Pts',(-30.8334349832206,47.2548762020857,
9.63380686504337));
#222744=CARTESIAN_POINT('Ctrl Pts',(-30.837113805936,47.25455075747,9.61977630599943));
#222745=CARTESIAN_POINT('Ctrl Pts',(-30.837113805936,47.25455075747,9.61977630599943));
#222746=CARTESIAN_POINT('Ctrl Pts',(-30.838120503721,47.254461700617,9.61593688947829));
#222747=CARTESIAN_POINT('Ctrl Pts',(-30.8391241598607,47.2543698781857,
9.61210540180898));
#222748=CARTESIAN_POINT('Ctrl Pts',(-30.8401248629691,47.2542753236199,
9.60828194273036));
#222749=CARTESIAN_POINT('Ctrl Pts',(-30.8520417429662,47.2531493199081,
9.56275025343225));
#222750=CARTESIAN_POINT('Ctrl Pts',(-30.863540515189,47.2516402489778,9.51835737484969));
#222751=CARTESIAN_POINT('Ctrl Pts',(-30.8747678934256,47.2497758596318,
9.47528659515889));
#222752=CARTESIAN_POINT('Ctrl Pts',(-30.8774248866352,47.2493346462222,
9.46509376413803));
#222753=CARTESIAN_POINT('Ctrl Pts',(-30.8800666354625,47.248873307181,9.45497496253699));
#222754=CARTESIAN_POINT('Ctrl Pts',(-30.8826949812043,47.2483918050677,
9.4449325917323));
#222755=CARTESIAN_POINT('Ctrl Pts',(-30.886567848695,47.2476823116963,9.43013515819799));
#222756=CARTESIAN_POINT('Ctrl Pts',(-30.8904082839699,47.2469300573551,
9.4154962068209));
#222757=CARTESIAN_POINT('Ctrl Pts',(-30.8942158988295,47.2461367447376,
9.40101636620239));
#222758=CARTESIAN_POINT('Ctrl Pts',(-30.9132170734807,47.2421778696533,
9.32875748743889));
#222759=CARTESIAN_POINT('Ctrl Pts',(-30.9313982492757,47.2371997772299,
9.26046174217942));
#222760=CARTESIAN_POINT('Ctrl Pts',(-30.9487341598348,47.2313912999812,
9.19617099199963));
#222761=CARTESIAN_POINT('Ctrl Pts',(-30.9505905022746,47.2307693238358,
9.18928668975103));
#222762=CARTESIAN_POINT('Ctrl Pts',(-30.9524371815156,47.2301377877488,
9.18244830156689));
#222763=CARTESIAN_POINT('Ctrl Pts',(-30.954274185859,47.2294968959775,9.17565587341794));
#222764=CARTESIAN_POINT('Ctrl Pts',(-30.9717997362195,47.223382603948,9.11085415314729));
#222765=CARTESIAN_POINT('Ctrl Pts',(-30.9884432393763,47.2164203244182,
9.05023796773002));
#222766=CARTESIAN_POINT('Ctrl Pts',(-31.0042073564824,47.2087658297459,
8.99387103262609));
#222767=CARTESIAN_POINT('Ctrl Pts',(-31.007937858987,47.2069544303917,8.98053206849848));
#222768=CARTESIAN_POINT('Ctrl Pts',(-31.0116191842557,47.2051040824237,
8.96743094175131));
#222769=CARTESIAN_POINT('Ctrl Pts',(-31.0152514777781,47.2032165213946,
8.95456827307745));
#222770=CARTESIAN_POINT('Ctrl Pts',(-31.0178132944171,47.201885245378,8.94549637444709));
#222771=CARTESIAN_POINT('Ctrl Pts',(-31.0203507227726,47.2005354571629,
8.93654309170583));
#222772=CARTESIAN_POINT('Ctrl Pts',(-31.0228638940018,47.1991678262947,
8.92770868126573));
#222773=CARTESIAN_POINT('Origin',(-29.4345565276337,44.2425352708568,8.76133615566218));
#222774=CARTESIAN_POINT('Ctrl Pts',(-31.1118813181707,47.0368518960711,
10.8878789246484));
#222775=CARTESIAN_POINT('Ctrl Pts',(-31.1128341291794,47.0381188687543,
10.8766412825457));
#222776=CARTESIAN_POINT('Ctrl Pts',(-31.1152867016689,47.0413653891676,
10.8330938043056));
#222777=CARTESIAN_POINT('Ctrl Pts',(-31.1189129363618,47.0461456131048,
10.7333506834264));
#222778=CARTESIAN_POINT('Ctrl Pts',(-31.1205478950942,47.0483008710488,
10.6333559806927));
#222779=CARTESIAN_POINT('Ctrl Pts',(-31.1224652400502,47.0508283799309,
10.5300673205412));
#222780=CARTESIAN_POINT('Ctrl Pts',(-31.1243839585401,47.0533576989271,
10.4056707177003));
#222781=CARTESIAN_POINT('Ctrl Pts',(-31.1262687675553,47.055842316952,10.2733923704707));
#222782=CARTESIAN_POINT('Ctrl Pts',(-31.1282373824406,47.0584374117171,
10.1259330680384));
#222783=CARTESIAN_POINT('Ctrl Pts',(-31.1302993268954,47.0611555365402,
9.96657040876769));
#222784=CARTESIAN_POINT('Ctrl Pts',(-31.1325103417255,47.0640701705037,
9.79260102320687));
#222785=CARTESIAN_POINT('Ctrl Pts',(-31.1349518001632,47.0672885825701,
9.60264336180337));
#222786=CARTESIAN_POINT('Ctrl Pts',(-31.1377047050946,47.0709175547361,
9.39515400223513));
#222787=CARTESIAN_POINT('Ctrl Pts',(-31.1407849882411,47.0749780877695,
9.17680533579961));
#222788=CARTESIAN_POINT('Ctrl Pts',(-31.143694991184,47.0788141517387,8.98818597696554));
#222789=CARTESIAN_POINT('Ctrl Pts',(-31.1456025884141,47.0813288105001,
8.87497937704779));
#222790=CARTESIAN_POINT('Ctrl Pts',(-31.1462969269223,47.0822441112291,
8.83550966527842));
#222791=CARTESIAN_POINT('Ctrl Pts',(-30.8600377911605,47.3990954086158,
10.8924570983471));
#222792=CARTESIAN_POINT('Ctrl Pts',(-30.8609289658814,47.4002733379965,
10.8852813374519));
#222793=CARTESIAN_POINT('Ctrl Pts',(-30.863377024743,47.4035043285346,10.8444821644059));
#222794=CARTESIAN_POINT('Ctrl Pts',(-30.8671889905315,47.4085293900313,
10.7386028931249));
#222795=CARTESIAN_POINT('Ctrl Pts',(-30.8688513024452,47.4107207059242,
10.6366161802497));
#222796=CARTESIAN_POINT('Ctrl Pts',(-30.8707500440575,47.4132236906503,
10.5345530529157));
#222797=CARTESIAN_POINT('Ctrl Pts',(-30.8726945206725,47.4157869657289,
10.4085303245181));
#222798=CARTESIAN_POINT('Ctrl Pts',(-30.8745714416568,47.4182611859088,
10.2767529306814));
#222799=CARTESIAN_POINT('Ctrl Pts',(-30.876547370172,47.4208659210765,10.1287806527327));
#222800=CARTESIAN_POINT('Ctrl Pts',(-30.8786081126937,47.42358246135,9.96949521153098));
#222801=CARTESIAN_POINT('Ctrl Pts',(-30.8808199397419,47.4264981657709,
9.79546744787207));
#222802=CARTESIAN_POINT('Ctrl Pts',(-30.8832603353657,47.4297151777951,
9.60559129851248));
#222803=CARTESIAN_POINT('Ctrl Pts',(-30.8860114812762,47.4333418309746,
9.39823570057939));
#222804=CARTESIAN_POINT('Ctrl Pts',(-30.8890883594332,47.4373978748328,
9.18012956525523));
#222805=CARTESIAN_POINT('Ctrl Pts',(-30.8919940795974,47.4412282935313,
8.99179073713611));
#222806=CARTESIAN_POINT('Ctrl Pts',(-30.8938972991014,47.4437371804484,
8.87884694614769));
#222807=CARTESIAN_POINT('Ctrl Pts',(-30.894589701231,47.4446499294423,8.83948710473554));
#222808=CARTESIAN_POINT('Ctrl Pts',(-30.4254699221929,47.3252259556766,
10.8816658986726));
#222809=CARTESIAN_POINT('Ctrl Pts',(-30.4265179191822,47.3266050136709,
10.8649158901009));
#222810=CARTESIAN_POINT('Ctrl Pts',(-30.4289908047768,47.3298618455067,
10.8176386955739));
#222811=CARTESIAN_POINT('Ctrl Pts',(-30.4323649843538,47.3343098026665,
10.726222925522));
#222812=CARTESIAN_POINT('Ctrl Pts',(-30.4339628221256,47.3364161263972,
10.6289315737729));
#222813=CARTESIAN_POINT('Ctrl Pts',(-30.4359054136068,47.3389769156176,
10.5239797470281));
#222814=CARTESIAN_POINT('Ctrl Pts',(-30.4377891757324,47.3414601547971,
10.4017899538487));
#222815=CARTESIAN_POINT('Ctrl Pts',(-30.4396846895451,47.3439588843715,
10.2688317641143));
#222816=CARTESIAN_POINT('Ctrl Pts',(-30.4416433792763,47.3465408956946,
10.1220686193253));
#222817=CARTESIAN_POINT('Ctrl Pts',(-30.4437069546874,47.3492611696216,
9.96260116793685));
#222818=CARTESIAN_POINT('Ctrl Pts',(-30.4459168675896,47.3521743511182,
9.78871100705383));
#222819=CARTESIAN_POINT('Ctrl Pts',(-30.4483597681364,47.3553946649278,
9.59864272551357));
#222820=CARTESIAN_POINT('Ctrl Pts',(-30.4511150603602,47.3590267842123,
9.3909718383992));
#222821=CARTESIAN_POINT('Ctrl Pts',(-30.454199964356,47.3630934086755,9.17229403395169));
#222822=CARTESIAN_POINT('Ctrl Pts',(-30.4571157794424,47.3669371337931,
8.98329396771771));
#222823=CARTESIAN_POINT('Ctrl Pts',(-30.4590293178435,47.3694596239132,
8.86973071098794));
#222824=CARTESIAN_POINT('Ctrl Pts',(-30.4597262839923,47.3703783893932,
8.83011189400904));
#222825=CARTESIAN_POINT('Ctrl Pts',(-30.3090348074744,46.9003810785081,
10.8679426208639));
#222826=CARTESIAN_POINT('Ctrl Pts',(-30.3102773411418,46.9020196272149,
10.8390169447609));
#222827=CARTESIAN_POINT('Ctrl Pts',(-30.3127757800983,46.9053138892994,
10.783501584391));
#222828=CARTESIAN_POINT('Ctrl Pts',(-30.3155932224768,46.9090279363543,
10.7104791953402));
#222829=CARTESIAN_POINT('Ctrl Pts',(-30.3171090679574,46.911026174632,10.619158981885));
#222830=CARTESIAN_POINT('Ctrl Pts',(-30.319107423604,46.9136604743234,10.5105335668701));
#222831=CARTESIAN_POINT('Ctrl Pts',(-30.3209139745653,46.9160419302304,
10.3932181564005));
#222832=CARTESIAN_POINT('Ctrl Pts',(-30.3228331330155,46.9185718297787,
10.2587583362919));
#222833=CARTESIAN_POINT('Ctrl Pts',(-30.3247698999769,46.9211249415051,
10.113532858718));
#222834=CARTESIAN_POINT('Ctrl Pts',(-30.32683707811,46.9238499652403,9.95383394273233));
#222835=CARTESIAN_POINT('Ctrl Pts',(-30.3290445566892,46.9267599379711,
9.78011877278135));
#222836=CARTESIAN_POINT('Ctrl Pts',(-30.3314906427131,46.9299844504934,
9.58980615484165));
#222837=CARTESIAN_POINT('Ctrl Pts',(-30.334251207985,46.9336235202823,9.38173431148471));
#222838=CARTESIAN_POINT('Ctrl Pts',(-30.3373463185498,46.937703599088,9.16232950990455));
#222839=CARTESIAN_POINT('Ctrl Pts',(-30.3402749714813,46.9415642474223,
8.97248854012567));
#222840=CARTESIAN_POINT('Ctrl Pts',(-30.3422016326186,46.9441040374059,
8.85813750242257));
#222841=CARTESIAN_POINT('Ctrl Pts',(-30.3429044025189,46.9450304538479,
8.81818934370088));
#222842=CARTESIAN_POINT('',(-30.3882091392693,47.0580846321766,10.8026950814856));
#222843=CARTESIAN_POINT('Ctrl Pts',(-30.6918803093724,47.2469834380703,
10.1255736089075));
#222844=CARTESIAN_POINT('Ctrl Pts',(-30.6640430197912,47.2415876203663,
10.1918923304137));
#222845=CARTESIAN_POINT('Ctrl Pts',(-30.6359967827991,47.2338526422377,
10.2553035823607));
#222846=CARTESIAN_POINT('Ctrl Pts',(-30.5947768810927,47.2183096308194,
10.3455972304526));
#222847=CARTESIAN_POINT('Ctrl Pts',(-30.5811787231795,47.2124749287337,
10.375002273901));
#222848=CARTESIAN_POINT('Ctrl Pts',(-30.5611372405596,47.2027690382406,
10.4181787658315));
#222849=CARTESIAN_POINT('Ctrl Pts',(-30.5545161293313,47.1993752312162,
10.432411037246));
#222850=CARTESIAN_POINT('Ctrl Pts',(-30.5446898090501,47.1940514180267,
10.4534512270103));
#222851=CARTESIAN_POINT('Ctrl Pts',(-30.5414319182726,47.1922379778502,
10.4604136621253));
#222852=CARTESIAN_POINT('Ctrl Pts',(-30.5349538386007,47.1885343812383,
10.4742300492321));
#222853=CARTESIAN_POINT('Ctrl Pts',(-30.5322878654186,47.186978127841,10.4799066807183));
#222854=CARTESIAN_POINT('Ctrl Pts',(-30.5135164055901,47.1756687242545,
10.5197831156237));
#222855=CARTESIAN_POINT('Ctrl Pts',(-30.4998242638725,47.1663123754743,
10.5489510325858));
#222856=CARTESIAN_POINT('Ctrl Pts',(-30.4811615885086,47.15232510181,10.5890971298933));
#222857=CARTESIAN_POINT('Ctrl Pts',(-30.475253567465,47.1476708914112,10.6018771395091));
#222858=CARTESIAN_POINT('Ctrl Pts',(-30.4668410135658,47.1407550495015,
10.620139688119));
#222859=CARTESIAN_POINT('Ctrl Pts',(-30.4641117127465,47.1384606079643,
10.6260754645183));
#222860=CARTESIAN_POINT('Ctrl Pts',(-30.4587987501883,47.133900683763,10.6376391398341));
#222861=CARTESIAN_POINT('Ctrl Pts',(-30.4567148030872,47.1320822789626,
10.6421793722667));
#222862=CARTESIAN_POINT('Ctrl Pts',(-30.4295695822206,47.1077888901965,
10.7012327226821));
#222863=CARTESIAN_POINT('Ctrl Pts',(-30.4078298838839,47.0838294822262,
10.7525316913429));
#222864=CARTESIAN_POINT('Ctrl Pts',(-30.3882092488858,47.0580845491939,
10.8026950814856));
#222865=CARTESIAN_POINT('Ctrl Pts',(-30.3882092488858,47.0580845491939,
10.8026950814856));
#222866=CARTESIAN_POINT('Ctrl Pts',(-30.388627208632,47.0586347880968,10.7913571904749));
#222867=CARTESIAN_POINT('Ctrl Pts',(-30.3896723474315,47.060012371267,10.7689283857927));
#222868=CARTESIAN_POINT('Ctrl Pts',(-30.3914833361998,47.0623978988688,
10.7182170866066));
#222869=CARTESIAN_POINT('Ctrl Pts',(-30.3920870868246,47.0631928976698,
10.6984085480892));
#222870=CARTESIAN_POINT('Ctrl Pts',(-30.3929599925041,47.064341438972,10.6640310184814));
#222871=CARTESIAN_POINT('Ctrl Pts',(-30.393249285089,47.0647219372374,10.6517956581767));
#222872=CARTESIAN_POINT('Ctrl Pts',(-30.3937083274073,47.0653254997443,
10.6322345885347));
#222873=CARTESIAN_POINT('Ctrl Pts',(-30.3938662422797,47.0655331012836,
10.6255121751238));
#222874=CARTESIAN_POINT('Ctrl Pts',(-30.3941136796572,47.0658583516251,
10.6151226234772));
#222875=CARTESIAN_POINT('Ctrl Pts',(-30.3941977723927,47.0659688823115,
10.6116086615702));
#222876=CARTESIAN_POINT('Ctrl Pts',(-30.3943690414687,47.0661939804585,
10.6044798218659));
#222877=CARTESIAN_POINT('Ctrl Pts',(-30.3945013557801,47.0663678637663,
10.5989984881258));
#222878=CARTESIAN_POINT('Ctrl Pts',(-30.3952407455759,47.0673394965692,
10.5684246680406));
#222879=CARTESIAN_POINT('Ctrl Pts',(-30.3959262143359,47.0682410926655,
10.536294366091));
#222880=CARTESIAN_POINT('Ctrl Pts',(-30.396828880812,47.0694304071822,10.4836446449151));
#222881=CARTESIAN_POINT('Ctrl Pts',(-30.3971108474384,47.069802284428,10.4653358964389));
#222882=CARTESIAN_POINT('Ctrl Pts',(-30.3976414591685,47.0705028455193,
10.4271080232357));
#222883=CARTESIAN_POINT('Ctrl Pts',(-30.3978712984826,47.0708066432742,
10.4088595106917));
#222884=CARTESIAN_POINT('Ctrl Pts',(-30.4001696177313,47.0738479154153,
10.2066819727938));
#222885=CARTESIAN_POINT('Ctrl Pts',(-30.401398774508,47.0754725137655,10.0619285858208));
#222886=CARTESIAN_POINT('Ctrl Pts',(-30.4022373857381,47.0765779275246,
9.95488476380686));
#222887=CARTESIAN_POINT('Origin',(-30.7868595812901,46.7562940586888,11.2003119438933));
#222888=CARTESIAN_POINT('',(-31.0624990699078,47.1734545419613,11.2003119431972));
#222889=CARTESIAN_POINT('Origin',(-30.7868595813365,46.7562940583377,11.2003119777712));
#222890=CARTESIAN_POINT('Ctrl Pts',(-31.0624990866006,47.1734545353471,
11.2003119431831));
#222891=CARTESIAN_POINT('Ctrl Pts',(-31.0625109035076,47.1734467258077,
11.218161231024));
#222892=CARTESIAN_POINT('Ctrl Pts',(-31.0619946369195,47.1726410796142,
11.2365126758203));
#222893=CARTESIAN_POINT('Ctrl Pts',(-31.0608647540602,47.1709084764015,
11.2552304995695));
#222894=CARTESIAN_POINT('Ctrl Pts',(-31.0597618783731,47.1692172869626,
11.2735009181002));
#222895=CARTESIAN_POINT('Ctrl Pts',(-31.058073851889,47.1666421403676,11.2921202443692));
#222896=CARTESIAN_POINT('Ctrl Pts',(-31.055731905003,47.1630792625572,11.3109169578026));
#222897=CARTESIAN_POINT('Ctrl Pts',(-31.0534556763614,47.1596163639888,
11.3291862096553));
#222898=CARTESIAN_POINT('Ctrl Pts',(-31.0505612590237,47.1552197048028,
11.3476225266102));
#222899=CARTESIAN_POINT('Ctrl Pts',(-31.047002906562,47.1498203287348,11.366030148654));
#222900=CARTESIAN_POINT('Ctrl Pts',(-31.0464616764264,47.1489990764636,
11.3688299724152));
#222901=CARTESIAN_POINT('Ctrl Pts',(-31.0459051272519,47.1481546885358,
11.371629067788));
#222902=CARTESIAN_POINT('Ctrl Pts',(-31.0453331445595,47.1472869926693,
11.3744266792138));
#222903=CARTESIAN_POINT('Ctrl Pts',(-31.0416838204795,47.1417509800211,
11.3922758045083));
#222904=CARTESIAN_POINT('Ctrl Pts',(-31.0374041741537,47.1352630925587,
11.4100662514288));
#222905=CARTESIAN_POINT('Ctrl Pts',(-31.0324786751573,47.1277998903977,
11.4275885954916));
#222906=CARTESIAN_POINT('Ctrl Pts',(-31.0276215944415,47.1204403568114,
11.4448675431688));
#222907=CARTESIAN_POINT('Ctrl Pts',(-31.0221362696723,47.1121320989608,
11.4618848622591));
#222908=CARTESIAN_POINT('Ctrl Pts',(-31.0160345855396,47.1028931632935,
11.4784268048049));
#222909=CARTESIAN_POINT('Ctrl Pts',(-31.0100195390911,47.0937854110786,
11.4947338686578));
#222910=CARTESIAN_POINT('Ctrl Pts',(-31.0034054934348,47.0837731941155,
11.5105779500241));
#222911=CARTESIAN_POINT('Ctrl Pts',(-30.9962317304866,47.0729160182112,
11.5257559994142));
#222912=CARTESIAN_POINT('Ctrl Pts',(-30.9934613523374,47.0687231722662,
11.5316174889395));
#222913=CARTESIAN_POINT('Ctrl Pts',(-30.9906077980232,47.0644047632551,
11.537379747989));
#222914=CARTESIAN_POINT('Ctrl Pts',(-30.987674441123,47.0599658999682,11.5430316528767));
#222915=CARTESIAN_POINT('Ctrl Pts',(-30.9801579833462,47.04859172028,11.5575141403107));
#222916=CARTESIAN_POINT('Ctrl Pts',(-30.9721158643979,47.0364240970225,
11.5712699794179));
#222917=CARTESIAN_POINT('Ctrl Pts',(-30.9636222761282,47.0235750761123,
11.5841293445172));
#222918=CARTESIAN_POINT('Ctrl Pts',(-30.955151029178,47.0107598529414,11.5969548846683));
#222919=CARTESIAN_POINT('Ctrl Pts',(-30.9462310646064,46.9972673867591,
11.6088878821981));
#222920=CARTESIAN_POINT('Ctrl Pts',(-30.9369569582828,46.9832405749071,
11.619795007062));
#222921=CARTESIAN_POINT('Ctrl Pts',(-30.9276578035747,46.9691758781135,
11.6307315909216));
#222922=CARTESIAN_POINT('Ctrl Pts',(-30.9180030913676,46.9545747017538,
11.6406362215802));
#222923=CARTESIAN_POINT('Ctrl Pts',(-30.9081026387159,46.9396030081048,
11.649419868862));
#222924=CARTESIAN_POINT('Ctrl Pts',(-30.9034691369895,46.9325961195502,
11.653530695536));
#222925=CARTESIAN_POINT('Ctrl Pts',(-30.8987819689704,46.9255083160872,
11.6573966869953));
#222926=CARTESIAN_POINT('Ctrl Pts',(-30.894052972657,46.9183574893525,11.6610124938898));
#222927=CARTESIAN_POINT('Ctrl Pts',(-30.8838089548002,46.9028672686148,
11.6688451052813));
#222928=CARTESIAN_POINT('Ctrl Pts',(-30.873368855342,46.8870815419188,11.6755002391429));
#222929=CARTESIAN_POINT('Ctrl Pts',(-30.8628537738705,46.871183212031,11.6809628935189));
#222930=CARTESIAN_POINT('Ctrl Pts',(-30.8522435970923,46.8551411023198,
11.6864749505357));
#222931=CARTESIAN_POINT('Ctrl Pts',(-30.8415576352057,46.8389851898985,
11.6907731818649));
#222932=CARTESIAN_POINT('Ctrl Pts',(-30.8309140194963,46.8228938772685,
11.6938943959839));
#222933=CARTESIAN_POINT('Ctrl Pts',(-30.8200640106413,46.8064905337723,
11.697076134385));
#222934=CARTESIAN_POINT('Ctrl Pts',(-30.8092584959645,46.7901550609505,
11.6990353445045));
#222935=CARTESIAN_POINT('Ctrl Pts',(-30.7986079905371,46.7740543146829,
11.6998582506563));
#222936=CARTESIAN_POINT('Ctrl Pts',(-30.7946692053647,46.7680999136363,
11.7001625789881));
#222937=CARTESIAN_POINT('Ctrl Pts',(-30.7907514426373,46.7621773465179,
11.700311908143));
#222938=CARTESIAN_POINT('Ctrl Pts',(-30.7868596189645,46.7562940340796,
11.7003119081439));
#222939=CARTESIAN_POINT('Ctrl Pts',(-31.9649230510485,46.5643739091769,
11.2003119261336));
#222940=CARTESIAN_POINT('Ctrl Pts',(-32.3169779166945,46.3216974088796,
11.2003119262019));
#222941=CARTESIAN_POINT('Ctrl Pts',(-32.3847424733719,45.8995096815831,
11.2003119263639));
#222942=CARTESIAN_POINT('Ctrl Pts',(-32.4525070300492,45.4773219542865,
11.2003119265259));
#222943=CARTESIAN_POINT('Ctrl Pts',(-32.1940829410498,45.1366586271638,
11.2003119266814));
#222944=CARTESIAN_POINT('Ctrl Pts',(-31.9649230552232,46.5643739152915,
11.4074187138053));
#222945=CARTESIAN_POINT('Ctrl Pts',(-32.3169779234486,46.3216974132162,
11.4074187138736));
#222946=CARTESIAN_POINT('Ctrl Pts',(-32.3847424806225,45.8995096828263,
11.4074187140356));
#222947=CARTESIAN_POINT('Ctrl Pts',(-32.4525070377964,45.4773219524365,
11.4074187141976));
#222948=CARTESIAN_POINT('Ctrl Pts',(-32.1940829469035,45.1366586228178,
11.4074187143531));
#222949=CARTESIAN_POINT('Ctrl Pts',(-31.8818083319098,46.4437979934224,
11.553865329791));
#222950=CARTESIAN_POINT('Ctrl Pts',(-32.1823059578048,46.2366606426403,
11.5538653298493));
#222951=CARTESIAN_POINT('Ctrl Pts',(-32.2401466252361,45.8763008745631,
11.5538653299875));
#222952=CARTESIAN_POINT('Ctrl Pts',(-32.2979872926673,45.5159411064858,
11.5538653301258));
#222953=CARTESIAN_POINT('Ctrl Pts',(-32.0774085340811,45.2251667669747,
11.5538653302586));
#222954=CARTESIAN_POINT('Ctrl Pts',(-31.7986936085963,46.3232220715533,
11.7003119457766));
#222955=CARTESIAN_POINT('Ctrl Pts',(-32.047633992161,46.1516238720644,11.7003119458249));
#222956=CARTESIAN_POINT('Ctrl Pts',(-32.0955507698497,45.8530920662998,
11.7003119459394));
#222957=CARTESIAN_POINT('Ctrl Pts',(-32.1434675475383,45.5545602605352,
11.700311946054));
#222958=CARTESIAN_POINT('Ctrl Pts',(-31.9607341212587,45.3136749111316,
11.700311946164));
#222959=CARTESIAN_POINT('Ctrl Pts',(-31.681151638081,46.1527019652108,11.7003119440105));
#222960=CARTESIAN_POINT('Ctrl Pts',(-31.8571790693383,46.0313637161414,
11.7003119440447));
#222961=CARTESIAN_POINT('Ctrl Pts',(-31.8910613473756,45.8202698543707,
11.7003119441257));
#222962=CARTESIAN_POINT('Ctrl Pts',(-31.9249436254129,45.6091759926001,
11.7003119442067));
#222963=CARTESIAN_POINT('Ctrl Pts',(-31.7957315820625,45.4388443305538,
11.7003119442844));
#222964=CARTESIAN_POINT('',(-31.9649230494758,46.5643739068955,11.2003119261335));
#222965=CARTESIAN_POINT('',(-32.1940829384739,45.136658629459,11.2003119449781));
#222966=CARTESIAN_POINT('Origin',(-31.3973802296026,45.7410300386935,11.2003119441304));
#222967=CARTESIAN_POINT('Origin',(-31.7957315856824,45.438844327701,11.2003119440093));
#222968=CARTESIAN_POINT('Origin',(-31.681151641146,46.1527019690126,11.2003119084005));
#222969=CARTESIAN_POINT('Origin',(-31.7957315858427,45.4388443279119,11.2003119440094));
#222970=CARTESIAN_POINT('',(-31.5314434435387,44.2631449505997,11.2003119454857));
#222971=CARTESIAN_POINT('Origin',(28.463284472172,-32.0112836758014,11.7003279439145));
#222972=CARTESIAN_POINT('',(28.6296872036465,-31.9003326385746,11.7003279439523));
#222973=CARTESIAN_POINT('',(28.6195443934369,-32.1361149050395,11.7003279442542));
#222974=CARTESIAN_POINT('Origin',(28.463284472172,-32.0112836758014,11.7003279443227));
#222975=CARTESIAN_POINT('',(28.6296872018573,-31.9003326379234,3.70032794412502));
#222976=CARTESIAN_POINT('',(28.6296872028262,-31.9003326385604,7.70032794410291));
#222977=CARTESIAN_POINT('',(28.6195443956323,-32.1361148997789,3.70032794428816));
#222978=CARTESIAN_POINT('Origin',(28.4632844720077,-32.0112836789693,3.70032794397083));
#222979=CARTESIAN_POINT('',(28.6195443866767,-32.1361149047695,7.70032794471987));
#222980=CARTESIAN_POINT('Origin',(30.4601172004609,-30.6798712286681,11.7003279440723));
#222981=CARTESIAN_POINT('',(30.5152715265839,-30.8721158736162,11.7003279438131));
#222982=CARTESIAN_POINT('',(30.2937144795104,-30.7908222887781,11.7003279440048));
#222983=CARTESIAN_POINT('Origin',(30.4601172004605,-30.679871228669,11.7003279433318));
#222984=CARTESIAN_POINT('',(30.5152715263295,-30.8721158684301,3.70032794416403));
#222985=CARTESIAN_POINT('',(30.5152715284676,-30.8721158683906,7.70032794419031));
#222986=CARTESIAN_POINT('',(30.2937144802508,-30.7908222879476,3.70032794414158));
#222987=CARTESIAN_POINT('Origin',(30.460117201095,-30.6798712236474,3.70032794385089));
#222988=CARTESIAN_POINT('',(30.2937144796617,-30.7908222860897,7.70032794408685));
#222989=CARTESIAN_POINT('Origin',(-30.0708628937686,50.51472800223,9.70031194416407));
#222990=CARTESIAN_POINT('',(-23.1630452872962,49.75689225473,9.70031194460034));
#222991=CARTESIAN_POINT('Origin',(-0.474032269325946,0.880010902224342,
9.7003119629175));
#222992=CARTESIAN_POINT('',(-22.9580451979217,49.8344028174937,9.70031194486467));
#222993=CARTESIAN_POINT('Origin',(-22.5314677782386,48.3963424045875,9.70031194493046));
#222994=CARTESIAN_POINT('',(-23.3241427391538,50.3384152549927,9.70031194398288));
#222995=CARTESIAN_POINT('',(-27.5005883583029,48.1910006624099,9.70031191663402));
#222996=CARTESIAN_POINT('Origin',(-0.484478470078074,0.900207947452287,
9.70028790251639));
#222997=CARTESIAN_POINT('Origin',(-0.474001266818291,0.879957560355535,
9.70031192564257));
#222998=CARTESIAN_POINT('Origin',(-30.5503404079415,47.2718123847666,11.3903119508768));
#222999=CARTESIAN_POINT('',(-28.7730698823682,44.9289545959977,1.70031194371489));
#223000=CARTESIAN_POINT('',(-28.7730698270641,44.9289545381184,5.20031194411104));
#223001=CARTESIAN_POINT('Ctrl Pts',(-30.3882089200363,47.0580847981429,
10.8026950814856));
#223002=CARTESIAN_POINT('Ctrl Pts',(-30.3882732418855,47.0581697641848,
10.9352340402971));
#223003=CARTESIAN_POINT('Ctrl Pts',(-30.3883375699385,47.0582547258338,
11.067772999114));
#223004=CARTESIAN_POINT('Ctrl Pts',(-30.3884550903032,47.0584097017816,
11.2003119558939));
#223005=CARTESIAN_POINT('',(-29.5925997720272,46.009286460052,1.70031194375454));
#223006=CARTESIAN_POINT('Origin',(-16.2038072575719,27.4235816427453,3.3523544159506));
#223007=CARTESIAN_POINT('',(-16.202137959045,27.424800979754,3.40293727288817));
#223008=CARTESIAN_POINT('',(-16.1874501786369,27.4353941261116,3.35334161357174));
#223009=CARTESIAN_POINT('Origin',(-16.5666972744754,27.160052080181,3.21031192870009));
#223010=CARTESIAN_POINT('',(-16.1183517895862,27.4855795633115,3.40031874400616));
#223011=CARTESIAN_POINT('Origin',(-15.7457994616879,27.7171302450576,2.50377122650065));
#223012=CARTESIAN_POINT('',(-16.1183801125917,27.4856185595458,3.40031874268504));
#223013=CARTESIAN_POINT('Origin',(0.00588129054399644,-0.0137653853101938,
3.63153737397596));
#223014=CARTESIAN_POINT('',(-28.2194475783903,42.404655059788,2.50031187323003));
#223015=CARTESIAN_POINT('',(-28.2194475661638,42.4046550411167,1.70031194385146));
#223016=CARTESIAN_POINT('',(-28.2194475661482,42.4046550412316,2.04652117169331));
#223017=CARTESIAN_POINT('',(-27.7983506801452,42.6818580705752,3.61274278099955));
#223018=CARTESIAN_POINT('Ctrl Pts',(-27.7983507080663,42.6818581134521,
3.61274278099955));
#223019=CARTESIAN_POINT('Ctrl Pts',(-27.8752040521287,42.6318097142369,
3.5262684684929));
#223020=CARTESIAN_POINT('Ctrl Pts',(-27.9402051570182,42.5891899770053,
3.4385819534284));
#223021=CARTESIAN_POINT('Ctrl Pts',(-27.9928374999658,42.5545718050593,
3.35072242776427));
#223022=CARTESIAN_POINT('Ctrl Pts',(-28.0191536714395,42.5372627190862,
3.3067926649322));
#223023=CARTESIAN_POINT('Ctrl Pts',(-28.0433210786909,42.5213322204348,
3.26105114419725));
#223024=CARTESIAN_POINT('Ctrl Pts',(-28.0653468689385,42.506791231112,3.21349786555928));
#223025=CARTESIAN_POINT('Ctrl Pts',(-28.0763597640624,42.4995207364508,
3.18972122624025));
#223026=CARTESIAN_POINT('Ctrl Pts',(-28.0868372351065,42.4925975891087,
3.16549164744551));
#223027=CARTESIAN_POINT('Ctrl Pts',(-28.0967800606263,42.4860229715279,
3.14080912917504));
#223028=CARTESIAN_POINT('Ctrl Pts',(-28.106722886146,42.4794483539472,3.11612661090457));
#223029=CARTESIAN_POINT('Ctrl Pts',(-28.1167242578024,42.4728294560721,
3.08928071428014));
#223030=CARTESIAN_POINT('Ctrl Pts',(-28.1250052992098,42.4673457708761,
3.06540275593647));
#223031=CARTESIAN_POINT('Ctrl Pts',(-28.1415673820248,42.4563784004839,
3.01764683924901));
#223032=CARTESIAN_POINT('Ctrl Pts',(-28.1560343264895,42.4467847141669,
2.96954634857244));
#223033=CARTESIAN_POINT('Ctrl Pts',(-28.1684103697292,42.4385711198198,
2.92110128390661));
#223034=CARTESIAN_POINT('Ctrl Pts',(-28.1807864129689,42.4303575254724,
2.87265621924071));
#223035=CARTESIAN_POINT('Ctrl Pts',(-28.1913619873871,42.4233309678313,
2.82212573834933));
#223036=CARTESIAN_POINT('Ctrl Pts',(-28.1992688181264,42.4180751654954,
2.77473236794179));
#223037=CARTESIAN_POINT('Ctrl Pts',(-28.2150824796051,42.4075635608233,
2.6799456271268));
#223038=CARTESIAN_POINT('Ctrl Pts',(-28.2218058635414,42.4030858770706,
2.58847212888945));
#223039=CARTESIAN_POINT('Ctrl Pts',(-28.219447590642,42.4046550782008,2.50031187323003));
#223040=CARTESIAN_POINT('',(-27.7983615869277,42.6818509560387,0.500311946815941));
#223041=CARTESIAN_POINT('',(-27.7983506724065,42.6818580586936,3.61274278099955));
#223042=CARTESIAN_POINT('',(-27.8154767132233,42.6707004002078,0.480314746410215));
#223043=CARTESIAN_POINT('Origin',(-27.8153912190221,42.6707534571153,0.50064361447177));
#223044=CARTESIAN_POINT('',(-28.6558717470476,42.110995675821,0.480314069690522));
#223045=CARTESIAN_POINT('Origin',(0.0058812904800476,-0.0137653865600385,
0.480314758280116));
#223046=CARTESIAN_POINT('',(-28.6558755263299,42.1109930865651,1.70031194399002));
#223047=CARTESIAN_POINT('',(-28.6558749512294,42.1109935017844,1.70031194414641));
#223048=CARTESIAN_POINT('Origin',(0.00588129050477448,-0.013765386076301,
1.70031196009965));
#223049=CARTESIAN_POINT('Origin',(-0.47403226884704,0.880010901782242,8.70031192572995));
#223050=CARTESIAN_POINT('Origin',(-0.474032269445104,0.880010897247416,
8.70031187856952));
#223051=CARTESIAN_POINT('Ctrl Pts',(-30.4040818279775,47.5802391951665,
8.6747860526873));
#223052=CARTESIAN_POINT('Ctrl Pts',(-30.4188446710967,47.570759491861,8.69996020175634));
#223053=CARTESIAN_POINT('Ctrl Pts',(-30.4458606454234,47.5534089080848,
8.74532902978103));
#223054=CARTESIAN_POINT('Ctrl Pts',(-30.4842374992854,47.5287418970697,
8.81000160861177));
#223055=CARTESIAN_POINT('Ctrl Pts',(-30.5197312364257,47.5058896497315,
8.87165526116725));
#223056=CARTESIAN_POINT('Ctrl Pts',(-30.554086081431,47.4837345761196,8.9339304443412));
#223057=CARTESIAN_POINT('Ctrl Pts',(-30.579840944832,47.4670994336836,8.9832897476542));
#223058=CARTESIAN_POINT('Ctrl Pts',(-30.5940989233947,47.4578810607223,
9.01193348516472));
#223059=CARTESIAN_POINT('Ctrl Pts',(-30.5977102271143,47.4555456246408,
9.0192851259394));
#223060=CARTESIAN_POINT('Ctrl Pts',(-30.4294475126446,47.5785699965562,
8.65978344466754));
#223061=CARTESIAN_POINT('Ctrl Pts',(-30.4440168236292,47.5692123284195,
8.68463592722627));
#223062=CARTESIAN_POINT('Ctrl Pts',(-30.4709034194337,47.55193563242,8.72978809356255));
#223063=CARTESIAN_POINT('Ctrl Pts',(-30.5094263703321,47.5271527449473,
8.79470902655747));
#223064=CARTESIAN_POINT('Ctrl Pts',(-30.5451334640993,47.5041423281405,
8.8567359682996));
#223065=CARTESIAN_POINT('Ctrl Pts',(-30.5797607712958,47.4817908776117,
8.91950812348185));
#223066=CARTESIAN_POINT('Ctrl Pts',(-30.6057733965976,47.4649732875072,
8.96936420766927));
#223067=CARTESIAN_POINT('Ctrl Pts',(-30.620195399668,47.4556398281635,8.99833997293513));
#223068=CARTESIAN_POINT('Ctrl Pts',(-30.6238497944429,47.4532742218466,
9.00578006412047));
#223069=CARTESIAN_POINT('Ctrl Pts',(-30.4529184070515,47.5708240105634,
8.64364458698788));
#223070=CARTESIAN_POINT('Ctrl Pts',(-30.4672777254913,47.5615989342782,
8.66814846316757));
#223071=CARTESIAN_POINT('Ctrl Pts',(-30.4940217658427,47.5444040279605,
8.71306535780981));
#223072=CARTESIAN_POINT('Ctrl Pts',(-30.5326969759744,47.519499642474,8.77825353059528));
#223073=CARTESIAN_POINT('Ctrl Pts',(-30.5686290437082,47.4963220008182,
8.84068214851283));
#223074=CARTESIAN_POINT('Ctrl Pts',(-30.6035450468931,47.4737621402798,
8.90398906770244));
#223075=CARTESIAN_POINT('Ctrl Pts',(-30.6298316516753,47.4567504216567,
8.9543797098208));
#223076=CARTESIAN_POINT('Ctrl Pts',(-30.6444282704208,47.447294343101,8.98371275198144));
#223077=CARTESIAN_POINT('Ctrl Pts',(-30.6481285561277,47.4448965799574,
8.99124802018264));
#223078=CARTESIAN_POINT('Ctrl Pts',(-30.4733677994948,47.557373083002,8.62714421912152));
#223079=CARTESIAN_POINT('Ctrl Pts',(-30.4875107456306,47.5482847900393,
8.65128928380727));
#223080=CARTESIAN_POINT('Ctrl Pts',(-30.5141058966178,47.5311756464748,
8.69596359153988));
#223081=CARTESIAN_POINT('Ctrl Pts',(-30.5529322189889,47.5061499718109,
8.76142506147623));
#223082=CARTESIAN_POINT('Ctrl Pts',(-30.5890900784418,47.4828040802694,
8.82426445954813));
#223083=CARTESIAN_POINT('Ctrl Pts',(-30.6242971526449,47.4600337822149,
8.88811826339989));
#223084=CARTESIAN_POINT('Ctrl Pts',(-30.650860802237,47.4428255693002,8.93905558015398));
#223085=CARTESIAN_POINT('Ctrl Pts',(-30.6656342456487,47.4332452284342,
8.96875399659088));
#223086=CARTESIAN_POINT('Ctrl Pts',(-30.6693810188086,47.4308148697962,
8.97638659842848));
#223087=CARTESIAN_POINT('Ctrl Pts',(-30.5149295319981,47.530645588347,8.70031187633003));
#223088=CARTESIAN_POINT('Ctrl Pts',(-30.5272259455769,47.5227272545446,
8.72100688673469));
#223089=CARTESIAN_POINT('Ctrl Pts',(-30.539512266807,47.5148085056525,8.74172136972102));
#223090=CARTESIAN_POINT('Ctrl Pts',(-30.5516906739799,47.5069525760497,
8.7625675757117));
#223091=CARTESIAN_POINT('Ctrl Pts',(-30.563841040258,47.4991147347974,8.78336578312073));
#223092=CARTESIAN_POINT('Ctrl Pts',(-30.5758839969064,47.4913394385513,
8.80429510764543));
#223093=CARTESIAN_POINT('Ctrl Pts',(-30.5877737554688,47.4836566680227,
8.8254029013531));
#223094=CARTESIAN_POINT('Ctrl Pts',(-30.5996519312362,47.4759813819151,
8.84649013221676));
#223095=CARTESIAN_POINT('Ctrl Pts',(-30.6113772074019,47.4683984415631,
8.86775548470936));
#223096=CARTESIAN_POINT('Ctrl Pts',(-30.6229024461386,47.4609388880077,
8.88924625227929));
#223097=CARTESIAN_POINT('Ctrl Pts',(-30.6248769785824,47.4596608988183,
8.8929281038034));
#223098=CARTESIAN_POINT('Ctrl Pts',(-30.6268456398503,47.4583865315095,
8.89661657157347));
#223099=CARTESIAN_POINT('Ctrl Pts',(-30.6288081510701,47.4571159698032,
8.90031187197827));
#223100=CARTESIAN_POINT('Ctrl Pts',(-31.0109807477063,47.0898550700315,
9.33236051231191));
#223101=CARTESIAN_POINT('Ctrl Pts',(-30.8653931063544,47.1860640571667,
9.33236051227077));
#223102=CARTESIAN_POINT('Ctrl Pts',(-30.719352423498,47.2815839476122,9.33236051222998));
#223103=CARTESIAN_POINT('Ctrl Pts',(-30.5728619607492,47.3764126080663,
9.33236051218955));
#223104=CARTESIAN_POINT('Ctrl Pts',(-31.0469670836414,47.1443111652448,
9.19611215941728));
#223105=CARTESIAN_POINT('Ctrl Pts',(-30.9012078742047,47.2406335300785,
9.19611215937614));
#223106=CARTESIAN_POINT('Ctrl Pts',(-30.7549950893754,47.3362659861552,
9.19611215933521));
#223107=CARTESIAN_POINT('Ctrl Pts',(-30.6083319946098,47.4312063976586,
9.19611215929457));
#223108=CARTESIAN_POINT('Ctrl Pts',(-31.0653113671955,47.1720705362577,
9.04874526742077));
#223109=CARTESIAN_POINT('Ctrl Pts',(-30.9194646997415,47.2684506961572,
9.04874526737949));
#223110=CARTESIAN_POINT('Ctrl Pts',(-30.7731641847418,47.3641405333416,
9.04874526733877));
#223111=CARTESIAN_POINT('Ctrl Pts',(-30.6264130896118,47.4591379107153,
9.04874526729806));
#223112=CARTESIAN_POINT('Ctrl Pts',(-31.0650912612711,47.1717374622928,
8.89766933678189));
#223113=CARTESIAN_POINT('Ctrl Pts',(-30.9192456431918,47.2681169287311,
8.89766933674089));
#223114=CARTESIAN_POINT('Ctrl Pts',(-30.7729461808323,47.3638060774228,
8.89766933669989));
#223115=CARTESIAN_POINT('Ctrl Pts',(-30.6261961415846,47.4588027712851,
8.89766933665925));
#223116=CARTESIAN_POINT('Origin',(-0.47403226946102,0.880010897121934,8.90031188289122));
#223117=CARTESIAN_POINT('Ctrl Pts',(-31.6811516406669,46.15270196854,11.7003119084009));
#223118=CARTESIAN_POINT('Ctrl Pts',(-31.3850330629086,46.3568207780601,
11.7003119083143));
#223119=CARTESIAN_POINT('Ctrl Pts',(-31.0869261574373,46.558024588671,11.7003119082285));
#223120=CARTESIAN_POINT('Ctrl Pts',(-30.7868596185659,46.7562940334768,
11.7003119081439));
#223121=CARTESIAN_POINT('Ctrl Pts',(-31.8473810839622,46.3938538077342,
11.7003119087884));
#223122=CARTESIAN_POINT('Ctrl Pts',(-31.5496851857937,46.5990598869793,
11.7003119087011));
#223123=CARTESIAN_POINT('Ctrl Pts',(-31.2499903687836,46.801335440131,11.700311908615));
#223124=CARTESIAN_POINT('Ctrl Pts',(-30.9483254800898,47.0006609971347,
11.70031190853));
#223125=CARTESIAN_POINT('Ctrl Pts',(-31.9649230509157,46.564373908964,11.4932051283789));
#223126=CARTESIAN_POINT('Ctrl Pts',(-31.6661118187854,46.7703488040068,
11.4932051282911));
#223127=CARTESIAN_POINT('Ctrl Pts',(-31.3652941787551,46.9733821935796,
11.4932051282048));
#223128=CARTESIAN_POINT('Ctrl Pts',(-31.0624990860596,47.1734545346828,
11.4932051281193));
#223129=CARTESIAN_POINT('Ctrl Pts',(-31.964923051461,46.5643739096248,11.2003119098583));
#223130=CARTESIAN_POINT('Ctrl Pts',(-31.6661118193256,46.7703488046708,
11.2003119097707));
#223131=CARTESIAN_POINT('Ctrl Pts',(-31.3652941792902,46.9733821942479,
11.2003119096842));
#223132=CARTESIAN_POINT('Ctrl Pts',(-31.0624990865895,47.1734545353544,
11.2003119095986));
#223133=CARTESIAN_POINT('Origin',(-0.474032269643345,0.880010895676975,
11.2003118833005));
#223134=CARTESIAN_POINT('Origin',(-31.3973802297962,45.7410300349504,1.75031194257272));
#223135=CARTESIAN_POINT('',(-31.964923049231,46.5643739095516,1.75031194341081));
#223136=CARTESIAN_POINT('',(-31.9649230468722,46.564373906733,6.47531192858494));
#223137=CARTESIAN_POINT('',(-32.1940829923825,45.1366585874575,1.75031194395316));
#223138=CARTESIAN_POINT('Origin',(-31.3973802311736,45.7410300277785,1.7503119435689));
#223139=CARTESIAN_POINT('',(-32.1940829406135,45.136658627071,6.47531194588929));
#223140=CARTESIAN_POINT('Ctrl Pts',(-31.6527744944365,46.1115347684772,
1.20031194365839));
#223141=CARTESIAN_POINT('Ctrl Pts',(-31.8111991820395,46.0023303453408,
1.20031194346843));
#223142=CARTESIAN_POINT('Ctrl Pts',(-31.8416932322794,45.8123458707787,
1.20031194350041));
#223143=CARTESIAN_POINT('Ctrl Pts',(-31.8721872825192,45.6223613962166,
1.20031194353239));
#223144=CARTESIAN_POINT('Ctrl Pts',(-31.755896443955,45.4690629013098,1.20031194376653));
#223145=CARTESIAN_POINT('Ctrl Pts',(-31.7820706588701,46.2991068820452,
1.20031193996894));
#223146=CARTESIAN_POINT('Ctrl Pts',(-32.02069959277,46.134616514638,1.20031193968282));
#223147=CARTESIAN_POINT('Ctrl Pts',(-32.0666315924421,45.8484503033724,
1.20031193973098));
#223148=CARTESIAN_POINT('Ctrl Pts',(-32.1125635921141,45.5622840921067,
1.20031193977915));
#223149=CARTESIAN_POINT('Ctrl Pts',(-31.9373992332709,45.3313765425224,
1.20031194013182));
#223150=CARTESIAN_POINT('Ctrl Pts',(-31.8734968543371,46.4317403964122,
1.3614032109139));
#223151=CARTESIAN_POINT('Ctrl Pts',(-32.1688387550312,46.2281569626603,
1.36140321055978));
#223152=CARTESIAN_POINT('Ctrl Pts',(-32.2256870335032,45.8739799927165,
1.36140321061939));
#223153=CARTESIAN_POINT('Ctrl Pts',(-32.2825353119751,45.5198030227728,
1.361403210679));
#223154=CARTESIAN_POINT('Ctrl Pts',(-32.0657410874479,45.2340175839985,
1.36140321111549));
#223155=CARTESIAN_POINT('Ctrl Pts',(-31.9649230498042,46.5643739107792,
1.52249448185886));
#223156=CARTESIAN_POINT('Ctrl Pts',(-32.3169779172923,46.3216974106827,
1.52249448143674));
#223157=CARTESIAN_POINT('Ctrl Pts',(-32.3847424745643,45.8995096820607,
1.5224944815078));
#223158=CARTESIAN_POINT('Ctrl Pts',(-32.4525070318362,45.4773219534388,
1.52249448157886));
#223159=CARTESIAN_POINT('Ctrl Pts',(-32.1940829416249,45.1366586254745,
1.52249448209917));
#223160=CARTESIAN_POINT('Ctrl Pts',(-31.9649230498293,46.5643739104194,
1.75031194371285));
#223161=CARTESIAN_POINT('Ctrl Pts',(-32.3169779171241,46.3216974104561,
1.75031194329073));
#223162=CARTESIAN_POINT('Ctrl Pts',(-32.3847424743588,45.8995096820661,
1.75031194336179));
#223163=CARTESIAN_POINT('Ctrl Pts',(-32.4525070315935,45.477321953676,1.75031194343285));
#223164=CARTESIAN_POINT('Ctrl Pts',(-32.1940829415241,45.1366586258989,
1.75031194395315));
#223165=CARTESIAN_POINT('',(-31.6527744988924,46.1115347740277,1.20031194379962));
#223166=CARTESIAN_POINT('Origin',(-31.6527744998167,46.1115347747679,1.75031194386996));
#223167=CARTESIAN_POINT('',(-31.7558964499681,45.4690628970232,1.20031194394898));
#223168=CARTESIAN_POINT('Ctrl Pts',(-31.7558964499687,45.469062897023,1.20031194376653));
#223169=CARTESIAN_POINT('Ctrl Pts',(-31.7680982050071,45.4851476609316,
1.20031194374196));
#223170=CARTESIAN_POINT('Ctrl Pts',(-31.7792372402213,45.5020868285072,
1.20031194370817));
#223171=CARTESIAN_POINT('Ctrl Pts',(-31.7891832001734,45.5196853111006,
1.20031194370721));
#223172=CARTESIAN_POINT('Ctrl Pts',(-31.7992595725662,45.5375145467918,
1.20031194370624));
#223173=CARTESIAN_POINT('Ctrl Pts',(-31.8081110253074,45.5560195935595,
1.20031194364947));
#223174=CARTESIAN_POINT('Ctrl Pts',(-31.8156523076417,45.5749777409848,
1.20031194433057));
#223175=CARTESIAN_POINT('Ctrl Pts',(-31.8230546427455,45.5935865867972,
1.20031194499911));
#223176=CARTESIAN_POINT('Ctrl Pts',(-31.8291948561856,45.6126310933568,
1.20031194621882));
#223177=CARTESIAN_POINT('Ctrl Pts',(-31.8340409998466,45.6318953060942,
1.20031195131779));
#223178=CARTESIAN_POINT('Ctrl Pts',(-31.8384237985027,45.6493176467435,
1.20031195592925));
#223179=CARTESIAN_POINT('Ctrl Pts',(-31.8417341571718,45.6669001233896,
1.2003119612122));
#223180=CARTESIAN_POINT('Ctrl Pts',(-31.8439713916522,45.6846530957912,
1.20031196025498));
#223181=CARTESIAN_POINT('Ctrl Pts',(-31.8454749116235,45.6965838740762,
1.20031195961169));
#223182=CARTESIAN_POINT('Ctrl Pts',(-31.8464926636933,45.7085920274935,
1.20031195585087));
#223183=CARTESIAN_POINT('Ctrl Pts',(-31.847011267896,45.72067860043,1.20031195112083));
#223184=CARTESIAN_POINT('Ctrl Pts',(-31.847476882826,45.7315302070739,1.2003119468741));
#223185=CARTESIAN_POINT('Ctrl Pts',(-31.8475623637897,45.7426295202844,
1.20031194543246));
#223186=CARTESIAN_POINT('Ctrl Pts',(-31.8472370172857,45.7537759124596,
1.20031194478186));
#223187=CARTESIAN_POINT('Ctrl Pts',(-31.8469488994894,45.7636468467102,
1.20031194420571));
#223188=CARTESIAN_POINT('Ctrl Pts',(-31.8463393586732,45.7735541726598,
1.20031194415008));
#223189=CARTESIAN_POINT('Ctrl Pts',(-31.8454211979751,45.7833620084061,
1.200311944707));
#223190=CARTESIAN_POINT('Ctrl Pts',(-31.8449520179487,45.7883738115069,
1.20031194499159));
#223191=CARTESIAN_POINT('Ctrl Pts',(-31.8444027657501,45.7933597407885,
1.20031194546952));
#223192=CARTESIAN_POINT('Ctrl Pts',(-31.8437782235721,45.7983026432083,
1.20031194645862));
#223193=CARTESIAN_POINT('Ctrl Pts',(-31.8433404680963,45.8017672332338,
1.2003119471519));
#223194=CARTESIAN_POINT('Ctrl Pts',(-31.8428657665355,45.8052106998117,
1.20031194810086));
#223195=CARTESIAN_POINT('Ctrl Pts',(-31.8423563246,45.8086274066175,1.20031194950201));
#223196=CARTESIAN_POINT('Ctrl Pts',(-31.8421702411142,45.8098754246312,
1.20031195001381));
#223197=CARTESIAN_POINT('Ctrl Pts',(-31.84197952676,45.8111198746572,1.20031195058672));
#223198=CARTESIAN_POINT('Ctrl Pts',(-31.8417843033693,45.8123604903973,
1.20031195123314));
#223199=CARTESIAN_POINT('Ctrl Pts',(-31.8386353499017,45.8323716234093,
1.20031196165988));
#223200=CARTESIAN_POINT('Ctrl Pts',(-31.8340625134668,45.8522665554456,
1.2003119679312));
#223201=CARTESIAN_POINT('Ctrl Pts',(-31.828120099132,45.871807921995,1.20031196538976));
#223202=CARTESIAN_POINT('Ctrl Pts',(-31.8221082790394,45.8915775263073,
1.20031196281864));
#223203=CARTESIAN_POINT('Ctrl Pts',(-31.8146951700558,45.9109844714355,
1.20031195595544));
#223204=CARTESIAN_POINT('Ctrl Pts',(-31.8059835268405,45.9298100287679,
1.20031195353489));
#223205=CARTESIAN_POINT('Ctrl Pts',(-31.7977684042458,45.9475626223457,
1.2003119512523));
#223206=CARTESIAN_POINT('Ctrl Pts',(-31.7883994498173,45.9647980776891,
1.20031194987335));
#223207=CARTESIAN_POINT('Ctrl Pts',(-31.7779931306394,45.9813628417166,
1.20031196135022));
#223208=CARTESIAN_POINT('Ctrl Pts',(-31.7684335825587,45.9965797167192,
1.2003119718932));
#223209=CARTESIAN_POINT('Ctrl Pts',(-31.7580287576314,46.0110591432047,
1.20031197485224));
#223210=CARTESIAN_POINT('Ctrl Pts',(-31.746818739922,46.0248393292009,1.20031197050516));
#223211=CARTESIAN_POINT('Ctrl Pts',(-31.7355220905927,46.0387260092158,
1.20031196612449));
#223212=CARTESIAN_POINT('Ctrl Pts',(-31.7234065043591,46.0519042294662,
1.20031195682072));
#223213=CARTESIAN_POINT('Ctrl Pts',(-31.7104678983381,46.0643855606464,
1.20031195126439));
#223214=CARTESIAN_POINT('Ctrl Pts',(-31.6977455485735,46.0766582784758,
1.20031194580092));
#223215=CARTESIAN_POINT('Ctrl Pts',(-31.6842257542792,46.0882580464402,
1.20031194399694));
#223216=CARTESIAN_POINT('Ctrl Pts',(-31.6698835969048,46.0991512236325,
1.20031194372652));
#223217=CARTESIAN_POINT('Ctrl Pts',(-31.6643055324455,46.1033878836384,
1.20031194362134));
#223218=CARTESIAN_POINT('Ctrl Pts',(-31.6586029836338,46.1075171157405,
1.2003119436514));
#223219=CARTESIAN_POINT('Ctrl Pts',(-31.652774499361,46.1115347740495,1.20031194365839));
#223220=CARTESIAN_POINT('Origin',(-31.7558965264004,45.4690628389211,1.75031197707639));
#223221=CARTESIAN_POINT('Origin',(-30.7627200815698,43.2497879552223,1.56131194531426));
#223222=CARTESIAN_POINT('',(-30.8688039975315,43.3896312352127,1.75031194527925));
#223223=CARTESIAN_POINT('',(-31.4884075971164,44.206413437016,1.75031194407836));
#223224=CARTESIAN_POINT('',(-30.8688039454516,43.3896312731039,6.475311945984));
#223225=CARTESIAN_POINT('Origin',(-30.4704525918596,43.6918169756861,1.70031194405297));
#223226=CARTESIAN_POINT('',(-30.4703109702354,43.1918169956089,1.70029264381299));
#223227=CARTESIAN_POINT('Ctrl Pts',(-30.191988534178,43.2765366250987,1.70031194405559));
#223228=CARTESIAN_POINT('Ctrl Pts',(-30.206489478369,43.2668130931429,1.70031194408001));
#223229=CARTESIAN_POINT('Ctrl Pts',(-30.220767953362,43.2583377444773,1.70030426386281));
#223230=CARTESIAN_POINT('Ctrl Pts',(-30.2346166246002,43.2509299180952,
1.70029504586237));
#223231=CARTESIAN_POINT('Ctrl Pts',(-30.2488824838078,43.2432989326828,
1.70028555017183));
#223232=CARTESIAN_POINT('Ctrl Pts',(-30.2626925086477,43.236799856743,1.7002744226518));
#223233=CARTESIAN_POINT('Ctrl Pts',(-30.2758762229559,43.231230352271,1.70026837777182));
#223234=CARTESIAN_POINT('Ctrl Pts',(-30.2896192875712,43.2254245483796,
1.70026207642349));
#223235=CARTESIAN_POINT('Ctrl Pts',(-30.3026821182883,43.2206279778687,
1.70026129815047));
#223236=CARTESIAN_POINT('Ctrl Pts',(-30.3149271698256,43.2166203383806,
1.70027364882668));
#223237=CARTESIAN_POINT('Ctrl Pts',(-30.3182712759368,43.215525857752,1.70027702177874));
#223238=CARTESIAN_POINT('Ctrl Pts',(-30.321554679197,43.2144903093002,1.700281373925));
#223239=CARTESIAN_POINT('Ctrl Pts',(-30.3247751963644,43.2135094413033,
1.70028686018545));
#223240=CARTESIAN_POINT('Ctrl Pts',(-30.328247187298,43.2124519823254,1.70029277483999));
#223241=CARTESIAN_POINT('Ctrl Pts',(-30.3311935371982,43.2115911054399,
1.700298103743));
#223242=CARTESIAN_POINT('Ctrl Pts',(-30.3342315878384,43.2107308720941,
1.7003022988031));
#223243=CARTESIAN_POINT('Ctrl Pts',(-30.3369901778427,43.2099497688835,
1.70030610797294));
#223244=CARTESIAN_POINT('Ctrl Pts',(-30.3398245957911,43.20916952556,1.700308982303));
#223245=CARTESIAN_POINT('Ctrl Pts',(-30.3432070734931,43.2082794083123,
1.70031051146691));
#223246=CARTESIAN_POINT('Ctrl Pts',(-30.3461063182264,43.2075164564263,
1.70031182216895));
#223247=CARTESIAN_POINT('Ctrl Pts',(-30.349408221217,43.206672395784,1.70031214460057));
#223248=CARTESIAN_POINT('Ctrl Pts',(-30.3534170284189,43.2057072371532,
1.70031122036967));
#223249=CARTESIAN_POINT('Ctrl Pts',(-30.367253593643,43.202375951892,1.70030803034816));
#223250=CARTESIAN_POINT('Ctrl Pts',(-30.3808658576638,43.1997235417766,
1.70029577642135));
#223251=CARTESIAN_POINT('Ctrl Pts',(-30.3941888362565,43.1976673621183,
1.70028554841849));
#223252=CARTESIAN_POINT('Ctrl Pts',(-30.4128324380028,43.1947900329683,
1.70027123579233));
#223253=CARTESIAN_POINT('Ctrl Pts',(-30.4309057415582,43.1930794646183,
1.70026364662471));
#223254=CARTESIAN_POINT('Ctrl Pts',(-30.448297183933,43.1923080779574,1.70027211874152));
#223255=CARTESIAN_POINT('Ctrl Pts',(-30.4557620775396,43.1919769772224,
1.70027575521107));
#223256=CARTESIAN_POINT('Ctrl Pts',(-30.4631020143469,43.1918190366196,
1.70028235075795));
#223257=CARTESIAN_POINT('Ctrl Pts',(-30.4703109702351,43.1918169947311,
1.700292643813));
#223258=CARTESIAN_POINT('',(-30.8381803815239,43.3530304633547,1.7003117161341));
#223259=CARTESIAN_POINT('Ctrl Pts',(-30.4703109702351,43.1918169947311,
1.700292643813));
#223260=CARTESIAN_POINT('Ctrl Pts',(-30.4874992683277,43.1918121262605,
1.70028406503618));
#223261=CARTESIAN_POINT('Ctrl Pts',(-30.5039417267769,43.1926915004867,
1.70030346208395));
#223262=CARTESIAN_POINT('Ctrl Pts',(-30.5196059128268,43.1942388892989,
1.70030997935332));
#223263=CARTESIAN_POINT('Ctrl Pts',(-30.5251355647912,43.1947851367425,
1.70031228003024));
#223264=CARTESIAN_POINT('Ctrl Pts',(-30.5314677362198,43.1955074006215,
1.70031159444291));
#223265=CARTESIAN_POINT('Ctrl Pts',(-30.5381905407373,43.1964266535178,
1.70030878242965));
#223266=CARTESIAN_POINT('Ctrl Pts',(-30.5444787195034,43.1972864772013,
1.70030615221156));
#223267=CARTESIAN_POINT('Ctrl Pts',(-30.5511082756915,43.1983191574118,
1.70030166162465));
#223268=CARTESIAN_POINT('Ctrl Pts',(-30.5577453004888,43.1994959584242,
1.70029601429186));
#223269=CARTESIAN_POINT('Ctrl Pts',(-30.5641131163006,43.2006250263911,
1.70029059602447));
#223270=CARTESIAN_POINT('Ctrl Pts',(-30.570487549776,43.2018864761752,1.70028411294723));
#223271=CARTESIAN_POINT('Ctrl Pts',(-30.5765813327807,43.203210087309,1.70027718648862));
#223272=CARTESIAN_POINT('Ctrl Pts',(-30.5958169254117,43.207388188917,1.70025532247804));
#223273=CARTESIAN_POINT('Ctrl Pts',(-30.6141942882611,43.2125662267563,
1.70023637162418));
#223274=CARTESIAN_POINT('Ctrl Pts',(-30.6317235753265,43.2185393923214,
1.70022493195669));
#223275=CARTESIAN_POINT('Ctrl Pts',(-30.649252862392,43.2245125578865,1.7002134922892));
#223276=CARTESIAN_POINT('Ctrl Pts',(-30.6659350301789,43.2312810159185,
1.70020956380808));
#223277=CARTESIAN_POINT('Ctrl Pts',(-30.6818076827285,43.2386845153693,
1.70021774454297));
#223278=CARTESIAN_POINT('Ctrl Pts',(-30.6980808307163,43.2462748183646,
1.70022613169245));
#223279=CARTESIAN_POINT('Ctrl Pts',(-30.7134971654168,43.2545282017409,
1.70023640778098));
#223280=CARTESIAN_POINT('Ctrl Pts',(-30.728144297124,43.2633371207662,1.70024705349403));
#223281=CARTESIAN_POINT('Ctrl Pts',(-30.743180083296,43.2723797801428,1.70025798168585));
#223282=CARTESIAN_POINT('Ctrl Pts',(-30.7574061812638,43.2820082442674,
1.70026929937804));
#223283=CARTESIAN_POINT('Ctrl Pts',(-30.7709132545232,43.2921628862144,
1.70027936307568));
#223284=CARTESIAN_POINT('Ctrl Pts',(-30.7848290625607,43.302624815702,1.7002897313088));
#223285=CARTESIAN_POINT('Ctrl Pts',(-30.7979825279654,43.3136457004867,
1.70029876850533));
#223286=CARTESIAN_POINT('Ctrl Pts',(-30.8104550623598,43.3252132098854,
1.70030467740946));
#223287=CARTESIAN_POINT('Ctrl Pts',(-30.8200951581659,43.3341538065048,
1.70030924443651));
#223288=CARTESIAN_POINT('Ctrl Pts',(-30.8293281951399,43.343422116687,1.70031194267305));
#223289=CARTESIAN_POINT('Ctrl Pts',(-30.8381802015043,43.3530303080691,
1.70031194228779));
#223290=CARTESIAN_POINT('',(-30.4423439772547,43.6498977434763,1.20286578047526));
#223291=CARTESIAN_POINT('Ctrl Pts',(-30.4423440180778,43.6498977512912,
1.20286577942141));
#223292=CARTESIAN_POINT('Ctrl Pts',(-30.4423715799874,43.6497552099657,
1.20287623381067));
#223293=CARTESIAN_POINT('Ctrl Pts',(-30.4423993313292,43.6496129113174,
1.20288672093456));
#223294=CARTESIAN_POINT('Ctrl Pts',(-30.4451294396514,43.6357305482098,
1.20391474034975));
#223295=CARTESIAN_POINT('Ctrl Pts',(-30.4507700874426,43.6199544855278,
1.20569541101219));
#223296=CARTESIAN_POINT('Ctrl Pts',(-30.4695824766505,43.5777135520952,
1.21241033444498));
#223297=CARTESIAN_POINT('Ctrl Pts',(-30.4904273369517,43.5457359891845,
1.22142815441819));
#223298=CARTESIAN_POINT('Ctrl Pts',(-30.5532166906573,43.4619870014747,
1.25714301885324));
#223299=CARTESIAN_POINT('Ctrl Pts',(-30.6104984529399,43.4068255410276,
1.30631010608255));
#223300=CARTESIAN_POINT('Ctrl Pts',(-30.6982835585775,43.3402325615116,
1.41649534892075));
#223301=CARTESIAN_POINT('Ctrl Pts',(-30.7430927421412,43.3179487626953,
1.49546976790688));
#223302=CARTESIAN_POINT('Ctrl Pts',(-30.7889378364171,43.3192886501756,
1.59610961814153));
#223303=CARTESIAN_POINT('Ctrl Pts',(-30.8039058726675,43.3240988767925,
1.63204307634459));
#223304=CARTESIAN_POINT('Ctrl Pts',(-30.8227234418319,43.3377940674268,
1.67256015281772));
#223305=CARTESIAN_POINT('Ctrl Pts',(-30.8296780480074,43.344015485465,1.68658866876903));
#223306=CARTESIAN_POINT('Ctrl Pts',(-30.8367893813799,43.3515306723923,
1.69813641465265));
#223307=CARTESIAN_POINT('Ctrl Pts',(-30.8374774427038,43.3522675174657,
1.69922738981113));
#223308=CARTESIAN_POINT('Ctrl Pts',(-30.8381806718019,43.3530308200923,
1.7003112764454));
#223309=CARTESIAN_POINT('Ctrl Pts',(-30.4423439563793,43.6498977396833,
1.20286578379561));
#223310=CARTESIAN_POINT('Ctrl Pts',(-30.4330743397831,43.6360737728876,
1.20455450205733));
#223311=CARTESIAN_POINT('Ctrl Pts',(-30.4237969030733,43.622205534502,1.20708728121461));
#223312=CARTESIAN_POINT('Ctrl Pts',(-30.4144796325561,43.6082625814357,
1.21053067344153));
#223313=CARTESIAN_POINT('Ctrl Pts',(-30.4053778443399,43.5946420897173,
1.21389442967647));
#223314=CARTESIAN_POINT('Ctrl Pts',(-30.3962375799448,43.5809496079279,
1.21812742864115));
#223315=CARTESIAN_POINT('Ctrl Pts',(-30.3870426661813,43.5671771435764,
1.22333425524317));
#223316=CARTESIAN_POINT('Ctrl Pts',(-30.3782199414023,43.5539621569406,
1.22833032146663));
#223317=CARTESIAN_POINT('Ctrl Pts',(-30.3693465307717,43.5406729782784,
1.23422340227579));
#223318=CARTESIAN_POINT('Ctrl Pts',(-30.3604267869891,43.5273303457148,
1.24114038474734));
#223319=CARTESIAN_POINT('Ctrl Pts',(-30.3579865894251,43.5236801669346,
1.2430326816775));
#223320=CARTESIAN_POINT('Ctrl Pts',(-30.3555430535325,43.520026180441,1.24500179449399));
#223321=CARTESIAN_POINT('Ctrl Pts',(-30.3530965839007,43.5163692813078,
1.24705072626103));
#223322=CARTESIAN_POINT('Ctrl Pts',(-30.344295285276,43.5032134011391,1.2544218622478));
#223323=CARTESIAN_POINT('Ctrl Pts',(-30.3354524660762,43.4900246489169,
1.2628225506029));
#223324=CARTESIAN_POINT('Ctrl Pts',(-30.3266240175722,43.476886041359,1.27238894478282));
#223325=CARTESIAN_POINT('Ctrl Pts',(-30.3202809972517,43.4674462791307,
1.27926216068811));
#223326=CARTESIAN_POINT('Ctrl Pts',(-30.3139458600979,43.4580330952496,
1.28673749859658));
#223327=CARTESIAN_POINT('Ctrl Pts',(-30.3076485608671,43.4486910376225,
1.29486816298271));
#223328=CARTESIAN_POINT('Ctrl Pts',(-30.3001175051451,43.4375186994551,
1.30459177374097));
#223329=CARTESIAN_POINT('Ctrl Pts',(-30.2926422754901,43.4264477979797,
1.31525222558527));
#223330=CARTESIAN_POINT('Ctrl Pts',(-30.2853083007796,43.4155789850632,
1.32692987615474));
#223331=CARTESIAN_POINT('Ctrl Pts',(-30.2816413134244,43.410144578605,1.33276870143948));
#223332=CARTESIAN_POINT('Ctrl Pts',(-30.2780101507783,43.4047611019582,
1.33886163400512));
#223333=CARTESIAN_POINT('Ctrl Pts',(-30.2744287260358,43.3994435349824,
1.34521700581846));
#223334=CARTESIAN_POINT('Ctrl Pts',(-30.2726380136646,43.3967847514945,
1.34839469172512));
#223335=CARTESIAN_POINT('Ctrl Pts',(-30.270859740831,43.3941424529726,1.35163799640166));
#223336=CARTESIAN_POINT('Ctrl Pts',(-30.269095903513,43.3915186807201,1.35494776290828));
#223337=CARTESIAN_POINT('Ctrl Pts',(-30.2680419294114,43.3899508558564,
1.35692550095969));
#223338=CARTESIAN_POINT('Ctrl Pts',(-30.2668134271919,43.3881216572447,
1.35927177161267));
#223339=CARTESIAN_POINT('Ctrl Pts',(-30.2657345170757,43.386514291381,1.36137127035358));
#223340=CARTESIAN_POINT('Ctrl Pts',(-30.2650078591775,43.3854317126912,
1.36278530598008));
#223341=CARTESIAN_POINT('Ctrl Pts',(-30.2643484278217,43.3844488201125,
1.36408631454551));
#223342=CARTESIAN_POINT('Ctrl Pts',(-30.2638497313483,43.3837050154497,
1.36507728377093));
#223343=CARTESIAN_POINT('Ctrl Pts',(-30.2583237054132,43.3754629602581,
1.37605815476722));
#223344=CARTESIAN_POINT('Ctrl Pts',(-30.2527961866591,43.3671844460675,
1.38805049177648));
#223345=CARTESIAN_POINT('Ctrl Pts',(-30.2473579398383,43.3590426289225,
1.40116313292667));
#223346=CARTESIAN_POINT('Ctrl Pts',(-30.2430405383831,43.35257887427,1.41157320401185));
#223347=CARTESIAN_POINT('Ctrl Pts',(-30.2387798550563,43.3462019507997,
1.42268937299713));
#223348=CARTESIAN_POINT('Ctrl Pts',(-30.2346333881556,43.3400165192617,
1.43455689585155));
#223349=CARTESIAN_POINT('Ctrl Pts',(-30.2299486868265,43.3330281843632,
1.44796488907116));
#223350=CARTESIAN_POINT('Ctrl Pts',(-30.2254124448836,43.326283478801,1.46233149330288));
#223351=CARTESIAN_POINT('Ctrl Pts',(-30.2211460701254,43.3199507469708,
1.47768722186561));
#223352=CARTESIAN_POINT('Ctrl Pts',(-30.2190128827463,43.3167843810558,
1.48536508614693));
#223353=CARTESIAN_POINT('Ctrl Pts',(-30.2169476986888,43.3137212985771,
1.49328964084081));
#223354=CARTESIAN_POINT('Ctrl Pts',(-30.2149689253297,43.310783919971,1.50146047683186));
#223355=CARTESIAN_POINT('Ctrl Pts',(-30.2139795386502,43.3093152306679,
1.50554589482732));
#223356=CARTESIAN_POINT('Ctrl Pts',(-30.2130117580948,43.3078779724775,
1.50969288578441));
#223357=CARTESIAN_POINT('Ctrl Pts',(-30.2120681182944,43.306475008861,1.51390102250462));
#223358=CARTESIAN_POINT('Ctrl Pts',(-30.2115962983942,43.3057735270527,
1.51600509086479));
#223359=CARTESIAN_POINT('Ctrl Pts',(-30.2111305136452,43.305080618832,1.51812444565966));
#223360=CARTESIAN_POINT('Ctrl Pts',(-30.2106710883173,43.3043966430714,
1.52025901982815));
#223361=CARTESIAN_POINT('Ctrl Pts',(-30.21036040727,43.3039341123993,1.52170250084248));
#223362=CARTESIAN_POINT('Ctrl Pts',(-30.2099271337692,43.3032884891188,
1.5237490187995));
#223363=CARTESIAN_POINT('Ctrl Pts',(-30.2096269446057,43.302841061093,1.52518993280836));
#223364=CARTESIAN_POINT('Ctrl Pts',(-30.209483223508,43.3026268466749,1.52587979696131));
#223365=CARTESIAN_POINT('Ctrl Pts',(-30.2093695019289,43.3024573078538,
1.52643050109528));
#223366=CARTESIAN_POINT('Ctrl Pts',(-30.2093122185954,43.302371872341,1.5267083261427));
#223367=CARTESIAN_POINT('Ctrl Pts',(-30.2081833253789,43.3006881789377,
1.53218347557756));
#223368=CARTESIAN_POINT('Ctrl Pts',(-30.2068763217239,43.2987389236468,
1.5388047593679));
#223369=CARTESIAN_POINT('Ctrl Pts',(-30.2054711140655,43.2966432553308,
1.54661566444759));
#223370=CARTESIAN_POINT('Ctrl Pts',(-30.2040605187462,43.2945395520812,
1.55445651706386));
#223371=CARTESIAN_POINT('Ctrl Pts',(-30.2025508531706,43.2922881442574,
1.56349696031857));
#223372=CARTESIAN_POINT('Ctrl Pts',(-30.2010528491324,43.2900541511391,
1.57377969282302));
#223373=CARTESIAN_POINT('Ctrl Pts',(-30.1996242311931,43.2879236344223,
1.58358613909848));
#223374=CARTESIAN_POINT('Ctrl Pts',(-30.1982063964126,43.2858092203307,
1.59452328160895));
#223375=CARTESIAN_POINT('Ctrl Pts',(-30.1969216681002,43.2838933172171,
1.60661497638425));
#223376=CARTESIAN_POINT('Ctrl Pts',(-30.1956696927628,43.2820262583036,
1.61839840444484));
#223377=CARTESIAN_POINT('Ctrl Pts',(-30.1945442726429,43.2803479400233,
1.63127913406962));
#223378=CARTESIAN_POINT('Ctrl Pts',(-30.1936819730134,43.2790620112722,
1.64525412891659));
#223379=CARTESIAN_POINT('Ctrl Pts',(-30.1928545716674,43.2778281255751,
1.65866353923169));
#223380=CARTESIAN_POINT('Ctrl Pts',(-30.1922696965251,43.2769559173174,
1.67308113676734));
#223381=CARTESIAN_POINT('Ctrl Pts',(-30.1920666509531,43.2766531204458,
1.68846963459426));
#223382=CARTESIAN_POINT('Ctrl Pts',(-30.1920153755734,43.2765766547322,
1.69235571327682));
#223383=CARTESIAN_POINT('Ctrl Pts',(-30.1919885345005,43.2765366271976,
1.69630350049806));
#223384=CARTESIAN_POINT('Ctrl Pts',(-30.1919885346353,43.2765366271097,
1.70031194405554));
#223385=CARTESIAN_POINT('Origin',(-29.1392943556227,44.5844181539631,1.70031194396785));
#223386=CARTESIAN_POINT('',(-29.1392943558057,44.5844181537412,1.20031194401051));
#223387=CARTESIAN_POINT('Ctrl Pts',(-28.8608302954497,44.169137806442,1.70031194413701));
#223388=CARTESIAN_POINT('Ctrl Pts',(-28.8608302954494,44.1691378064308,
1.67602907355555));
#223389=CARTESIAN_POINT('Ctrl Pts',(-28.8618127668249,44.1706125850283,
1.65145482024762));
#223390=CARTESIAN_POINT('Ctrl Pts',(-28.8638413148174,44.1736495294935,
1.62686291774363));
#223391=CARTESIAN_POINT('Ctrl Pts',(-28.8658265745401,44.1766216669776,
1.60279579499072));
#223392=CARTESIAN_POINT('Ctrl Pts',(-28.8688139699952,44.1810903504365,
1.57871217785303));
#223393=CARTESIAN_POINT('Ctrl Pts',(-28.8728412549827,44.1871048822472,
1.55489904885035));
#223394=CARTESIAN_POINT('Ctrl Pts',(-28.8751526752886,44.1905568631725,
1.54123173946084));
#223395=CARTESIAN_POINT('Ctrl Pts',(-28.8778062196147,44.1945174267266,
1.52765406564384));
#223396=CARTESIAN_POINT('Ctrl Pts',(-28.880805228557,44.1989902312518,1.5142240919005));
#223397=CARTESIAN_POINT('Ctrl Pts',(-28.8858904121773,44.2065744141424,
1.49145194156162));
#223398=CARTESIAN_POINT('Ctrl Pts',(-28.8919695775725,44.2156341882382,
1.46910372128826));
#223399=CARTESIAN_POINT('Ctrl Pts',(-28.899033832477,44.2261593816262,1.44747695106531));
#223400=CARTESIAN_POINT('Ctrl Pts',(-28.901390706359,44.2296709414063,1.44026153053208));
#223401=CARTESIAN_POINT('Ctrl Pts',(-28.9038570050514,44.2333452807043,
1.43312654004152));
#223402=CARTESIAN_POINT('Ctrl Pts',(-28.9064316947778,44.2371809725537,
1.42608335078256));
#223403=CARTESIAN_POINT('Ctrl Pts',(-28.9115775966613,44.2448471754791,
1.41200648532458));
#223404=CARTESIAN_POINT('Ctrl Pts',(-28.9171567396203,44.2531585764345,
1.39829627436063));
#223405=CARTESIAN_POINT('Ctrl Pts',(-28.9231555120608,44.2620975142128,
1.38504474709703));
#223406=CARTESIAN_POINT('Ctrl Pts',(-28.926154898281,44.2665669831019,1.37841898346522));
#223407=CARTESIAN_POINT('Ctrl Pts',(-28.9292591411543,44.2711932605607,
1.37190781407573));
#223408=CARTESIAN_POINT('Ctrl Pts',(-28.9324658351501,44.2759732258619,
1.36552292184426));
#223409=CARTESIAN_POINT('Ctrl Pts',(-28.934069182148,44.2783632085125,1.36233047572853));
#223410=CARTESIAN_POINT('Ctrl Pts',(-28.9356981380162,44.2807916072926,
1.35916959344402));
#223411=CARTESIAN_POINT('Ctrl Pts',(-28.9373523686632,44.2832579868237,
1.3560417194111));
#223412=CARTESIAN_POINT('Ctrl Pts',(-28.9383138478147,44.2846915066918,
1.35422372282356));
#223413=CARTESIAN_POINT('Ctrl Pts',(-28.9394955594992,44.2864535650661,
1.35202387595956));
#223414=CARTESIAN_POINT('Ctrl Pts',(-28.940530081575,44.2879962237356,1.35013084435168));
#223415=CARTESIAN_POINT('Ctrl Pts',(-28.9412754609355,44.2891077185595,
1.34876690372412));
#223416=CARTESIAN_POINT('Ctrl Pts',(-28.9419436625498,44.2901041722632,
1.3475609387953));
#223417=CARTESIAN_POINT('Ctrl Pts',(-28.9423905302859,44.290770604053,1.34675855353564));
#223418=CARTESIAN_POINT('Ctrl Pts',(-28.9474361102234,44.2982952799156,
1.33769882816094));
#223419=CARTESIAN_POINT('Ctrl Pts',(-28.9530473862085,44.3066813400995,
1.32830170402487));
#223420=CARTESIAN_POINT('Ctrl Pts',(-28.9593000801094,44.3160316504795,
1.31877459847224));
#223421=CARTESIAN_POINT('Ctrl Pts',(-28.9653622908436,44.3250971113595,
1.3095377283389));
#223422=CARTESIAN_POINT('Ctrl Pts',(-28.9720278995684,44.3350696611112,
1.30017866268667));
#223423=CARTESIAN_POINT('Ctrl Pts',(-28.9793578359433,44.346030997308,1.29093207347159));
#223424=CARTESIAN_POINT('Ctrl Pts',(-28.9863579982769,44.3564991826844,
1.28210148856248));
#223425=CARTESIAN_POINT('Ctrl Pts',(-28.993964449594,44.367869770801,1.27337373816356));
#223426=CARTESIAN_POINT('Ctrl Pts',(-29.0022166798861,44.3801936683367,
1.26499357431686));
#223427=CARTESIAN_POINT('Ctrl Pts',(-29.0065692045997,44.3866937376142,
1.26057357281959));
#223428=CARTESIAN_POINT('Ctrl Pts',(-29.0111011127822,44.393458611679,1.2562509354668));
#223429=CARTESIAN_POINT('Ctrl Pts',(-29.0158159851081,44.4004924587596,
1.25206597837163));
#223430=CARTESIAN_POINT('Ctrl Pts',(-29.0241830771606,44.4129748425738,
1.24463928283658));
#223431=CARTESIAN_POINT('Ctrl Pts',(-29.0331298553776,44.426305033351,1.23764461359041));
#223432=CARTESIAN_POINT('Ctrl Pts',(-29.0426534318532,44.440486991033,1.23132968041543));
#223433=CARTESIAN_POINT('Ctrl Pts',(-29.0519186607298,44.4542842324558,
1.22518605345378));
#223434=CARTESIAN_POINT('Ctrl Pts',(-29.0617301049842,44.4688880827555,
1.21968623605033));
#223435=CARTESIAN_POINT('Ctrl Pts',(-29.0720617099638,44.4842672980558,
1.21508047194573));
#223436=CARTESIAN_POINT('Ctrl Pts',(-29.0823180982072,44.4995345487209,
1.21050823898608));
#223437=CARTESIAN_POINT('Ctrl Pts',(-29.0930874379611,44.5155664183807,
1.20681763311532));
#223438=CARTESIAN_POINT('Ctrl Pts',(-29.1043161335903,44.5322904255633,
1.20426837303764));
#223439=CARTESIAN_POINT('Ctrl Pts',(-29.1149670434066,44.548153879178,1.20185028815209));
#223440=CARTESIAN_POINT('Ctrl Pts',(-29.1260312863831,44.5646401247519,
1.20045977088592));
#223441=CARTESIAN_POINT('Ctrl Pts',(-29.1374354470923,44.5816460316182,
1.20032308434517));
#223442=CARTESIAN_POINT('Ctrl Pts',(-29.1380540949243,44.5825685604814,
1.20031566943457));
#223443=CARTESIAN_POINT('Ctrl Pts',(-29.1386737359022,44.5834926079198,
1.20031194401768));
#223444=CARTESIAN_POINT('Ctrl Pts',(-29.1392943558056,44.5844181537412,
1.20031194401731));
#223445=CARTESIAN_POINT('Origin',(-29.1392943557489,44.5844181539623,1.70031194400423));
#223446=CARTESIAN_POINT('Origin',(-18.8779737254897,46.7696602861889,0.500311943934406));
#223447=CARTESIAN_POINT('',(-18.4734312606208,47.0635061544786,0.500310957857408));
#223448=CARTESIAN_POINT('',(-18.4773334451638,47.0606516645408,0.430947815259373));
#223449=CARTESIAN_POINT('Origin',(-18.8778952924537,46.7695606766627,0.500306053060129));
#223450=CARTESIAN_POINT('',(-18.877973912232,46.7696608999508,0.000311941666524262));
#223451=CARTESIAN_POINT('Ctrl Pts',(-18.4773334460855,47.060651663871,0.430947815419078));
#223452=CARTESIAN_POINT('Ctrl Pts',(-18.4803472675226,47.0584284364816,
0.404213554442206));
#223453=CARTESIAN_POINT('Ctrl Pts',(-18.4851449617969,47.0549151580745,
0.377543065018786));
#223454=CARTESIAN_POINT('Ctrl Pts',(-18.4917719304862,47.0500845974124,
0.351280460247527));
#223455=CARTESIAN_POINT('Ctrl Pts',(-18.4981324648092,47.0454482473206,
0.326073731969327));
#223456=CARTESIAN_POINT('Ctrl Pts',(-18.5061784600375,47.0395981747907,
0.301242984205411));
#223457=CARTESIAN_POINT('Ctrl Pts',(-18.5159185923636,47.032533158996,0.277121579206613));
#223458=CARTESIAN_POINT('Ctrl Pts',(-18.5176738407266,47.0312599876475,
0.272774712529496));
#223459=CARTESIAN_POINT('Ctrl Pts',(-18.519484012934,47.0299474287538,0.268450954961067));
#223460=CARTESIAN_POINT('Ctrl Pts',(-18.5213490319999,47.0285955679716,
0.264152352873966));
#223461=CARTESIAN_POINT('Ctrl Pts',(-18.5256638542722,47.0254679650861,
0.254207304931108));
#223462=CARTESIAN_POINT('Ctrl Pts',(-18.5303543080527,47.0220720369085,
0.24421844293078));
#223463=CARTESIAN_POINT('Ctrl Pts',(-18.5353570162188,47.0184509673721,
0.234385283880458));
#223464=CARTESIAN_POINT('Ctrl Pts',(-18.540335146461,47.0148476878744,0.22460043439117));
#223465=CARTESIAN_POINT('Ctrl Pts',(-18.5456222724627,47.011021617608,0.214970298439546));
#223466=CARTESIAN_POINT('Ctrl Pts',(-18.5511195941982,47.007041712317,0.205665658430252));
#223467=CARTESIAN_POINT('Ctrl Pts',(-18.5567273663124,47.002981844079,0.19617407265673));
#223468=CARTESIAN_POINT('Ctrl Pts',(-18.5625535579541,46.998762120414,0.18702168498491));
#223469=CARTESIAN_POINT('Ctrl Pts',(-18.5684590089278,46.9944806405728,
0.178354732679555));
#223470=CARTESIAN_POINT('Ctrl Pts',(-18.5745278680006,46.9900806890881,
0.169447959536372));
#223471=CARTESIAN_POINT('Ctrl Pts',(-18.5806799041666,46.9856159008964,
0.161054103544429));
#223472=CARTESIAN_POINT('Ctrl Pts',(-18.5867346373715,46.9812141341379,
0.153289235183063));
#223473=CARTESIAN_POINT('Ctrl Pts',(-18.5932726147486,46.9764610508042,
0.144904632267623));
#223474=CARTESIAN_POINT('Ctrl Pts',(-18.5996964176404,46.9717819729237,
0.137253509967897));
#223475=CARTESIAN_POINT('Ctrl Pts',(-18.6057545088701,46.9673555336974,
0.130429144373036));
#223476=CARTESIAN_POINT('Ctrl Pts',(-18.6065613517577,46.9667660013064,
0.129520245739053));
#223477=CARTESIAN_POINT('Ctrl Pts',(-18.60736168523,46.9661809665055,0.128625942399201));
#223478=CARTESIAN_POINT('Ctrl Pts',(-18.6081548978132,46.9656008638218,
0.12774639391624));
#223479=CARTESIAN_POINT('Ctrl Pts',(-18.6176813226231,46.9586338732378,
0.117183081297356));
#223480=CARTESIAN_POINT('Ctrl Pts',(-18.628084112237,46.9510089502854,0.106647492943918));
#223481=CARTESIAN_POINT('Ctrl Pts',(-18.6394448793913,46.9426877545132,
0.0963744273540866));
#223482=CARTESIAN_POINT('Ctrl Pts',(-18.6505676588257,46.9345408728856,
0.086316564085004));
#223483=CARTESIAN_POINT('Ctrl Pts',(-18.6626093274978,46.9257261286999,
0.0765105044120554));
#223484=CARTESIAN_POINT('Ctrl Pts',(-18.6756211301731,46.9162259511605,
0.0672160609707121));
#223485=CARTESIAN_POINT('Ctrl Pts',(-18.6886329328484,46.9067257736211,
0.0579216175293688));
#223486=CARTESIAN_POINT('Ctrl Pts',(-18.7026156558171,46.8965395915933,
0.0491390272965303));
#223487=CARTESIAN_POINT('Ctrl Pts',(-18.7175842648432,46.8856761861182,
0.0411652533187014));
#223488=CARTESIAN_POINT('Ctrl Pts',(-18.7312373921196,46.875767486028,0.0338922361130123));
#223489=CARTESIAN_POINT('Ctrl Pts',(-18.7457149958194,46.865299053227,0.0272927241808197));
#223490=CARTESIAN_POINT('Ctrl Pts',(-18.7609674405312,46.8542825588236,
0.0216171708971317));
#223491=CARTESIAN_POINT('Ctrl Pts',(-18.7758622225328,46.8435243960727,
0.0160747066892031));
#223492=CARTESIAN_POINT('Ctrl Pts',(-18.7914962099379,46.8322433722592,
0.0114139552261815));
#223493=CARTESIAN_POINT('Ctrl Pts',(-18.8077843822285,46.8204785363911,
0.00787821585483781));
#223494=CARTESIAN_POINT('Ctrl Pts',(-18.8235541451428,46.8090881440835,
0.00445500970145959));
#223495=CARTESIAN_POINT('Ctrl Pts',(-18.8399372200778,46.797244169254,0.00208696885515414));
#223496=CARTESIAN_POINT('Ctrl Pts',(-18.8568169719784,46.7850107244777,
0.000995658216645422));
#223497=CARTESIAN_POINT('Ctrl Pts',(-18.8637884847993,46.7799581847482,
0.000544935590343814));
#223498=CARTESIAN_POINT('Ctrl Pts',(-18.8708442351239,46.7748395620666,
0.000311950711307521));
#223499=CARTESIAN_POINT('Ctrl Pts',(-18.877973898561,46.7696609039388,0.00031194678732));
#223500=CARTESIAN_POINT('',(-19.0651231611066,47.2333143454141,0.500315039979711));
#223501=CARTESIAN_POINT('Origin',(-18.8779736525603,46.7696603082661,0.500311936664417));
#223502=CARTESIAN_POINT('',(-18.8781153702011,47.2696602666515,0.500313801334755));
#223503=CARTESIAN_POINT('Origin',(-18.8779737255576,46.7696602873873,0.500336829583006));
#223504=CARTESIAN_POINT('Origin',(-18.8779737217192,46.7696602942023,0.500330239739952));
#223505=CARTESIAN_POINT('Origin',(-17.9581795683907,47.204936829761,0.700311944036756));
#223506=CARTESIAN_POINT('',(-17.1005873197205,45.173489586399,0.700311958172861));
#223507=CARTESIAN_POINT('',(-16.9898907729772,45.8718779123819,1.20031194387806));
#223508=CARTESIAN_POINT('Origin',(-16.6960448640798,45.4673354660947,0.700311943424055));
#223509=CARTESIAN_POINT('',(-18.3627217550944,46.9110911433862,0.700311946483936));
#223510=CARTESIAN_POINT('',(-12.7252661141564,39.1499137997461,0.700311951243577));
#223511=CARTESIAN_POINT('',(-17.98903068647,47.1825275296418,1.19885798521359));
#223512=CARTESIAN_POINT('Origin',(-17.9581795683906,47.204936829761,0.700311944036827));
#223513=CARTESIAN_POINT('',(-17.9219283751861,47.1550287370187,1.20031219609118));
#223514=CARTESIAN_POINT('Origin',(-18.4671507421446,48.4913877591075,0.746068435750828));
#223515=CARTESIAN_POINT('',(-16.9898907729772,45.8718779123818,1.20031194399211));
#223516=CARTESIAN_POINT('Origin',(35.9435444653955,41.4002961240699,1.700311942122));
#223517=CARTESIAN_POINT('',(31.0664535975635,38.8578364942755,1.20146131361253));
#223518=CARTESIAN_POINT('',(32.0142988689831,37.5517861521983,1.20031193003967));
#223519=CARTESIAN_POINT('Origin',(35.9435444299299,41.4002961036383,1.20031194213894));
#223520=CARTESIAN_POINT('',(32.3522552276665,37.8927469079044,1.56035979325104));
#223521=CARTESIAN_POINT('Ctrl Pts',(31.0665583667276,38.8580037847261,1.20031196613026));
#223522=CARTESIAN_POINT('Ctrl Pts',(31.3218830507477,38.6663148144008,1.20035596919285));
#223523=CARTESIAN_POINT('Ctrl Pts',(31.6238534817484,38.4396058253464,1.26472846559769));
#223524=CARTESIAN_POINT('Ctrl Pts',(32.0254841596592,38.1380753587135,1.39826564085546));
#223525=CARTESIAN_POINT('Ctrl Pts',(32.208575711072,38.0006165340474,1.46632123530113));
#223526=CARTESIAN_POINT('Ctrl Pts',(32.3522552280888,37.8927469060457,1.56035979047365));
#223527=CARTESIAN_POINT('Ctrl Pts',(32.0142988784103,37.5517861545249,1.20031191680518));
#223528=CARTESIAN_POINT('Ctrl Pts',(32.0154733499503,37.552971981205,1.2003119168449));
#223529=CARTESIAN_POINT('Ctrl Pts',(32.0157646369248,37.5534803538552,1.20031571152516));
#223530=CARTESIAN_POINT('Ctrl Pts',(32.0234540228695,37.5607338343495,1.20038618531666));
#223531=CARTESIAN_POINT('Ctrl Pts',(32.0822045907952,37.6203533881518,1.19794951044348));
#223532=CARTESIAN_POINT('Ctrl Pts',(32.1943713502393,37.7335319621224,1.26580462645322));
#223533=CARTESIAN_POINT('Ctrl Pts',(32.2326374878782,37.7721311561542,1.30277168542023));
#223534=CARTESIAN_POINT('Ctrl Pts',(32.2970417163909,37.8370827934557,1.39545322196376));
#223535=CARTESIAN_POINT('Ctrl Pts',(32.3225654944702,37.862816188201,1.45027936506345));
#223536=CARTESIAN_POINT('Ctrl Pts',(32.3446907024623,37.8851212837459,1.52683780206271));
#223537=CARTESIAN_POINT('Ctrl Pts',(32.3487885418682,37.8892522732949,1.54347871726365));
#223538=CARTESIAN_POINT('Ctrl Pts',(32.3522552193652,37.8927469161367,1.5603597932515));
#223539=CARTESIAN_POINT('Origin',(28.7270620482284,-32.0463739958879,3.52480034023223));
#223540=CARTESIAN_POINT('',(27.7449775519083,-30.5734800862396,11.7003279440492));
#223541=CARTESIAN_POINT('',(27.7455492312726,-30.5743546342742,3.70032794424958));
#223542=CARTESIAN_POINT('Ctrl Pts',(27.7449744256562,-30.5734828167849,
11.7003279439634));
#223543=CARTESIAN_POINT('Ctrl Pts',(27.7452026331104,-30.5737957266342,
9.03366127732667));
#223544=CARTESIAN_POINT('Ctrl Pts',(27.7453856955444,-30.5740702812506,
6.36699461072901));
#223545=CARTESIAN_POINT('Ctrl Pts',(27.7455495922854,-30.574357996116,3.70032794412715));
#223546=CARTESIAN_POINT('',(28.6296872002031,-31.9003326350494,3.70032794412509));
#223547=CARTESIAN_POINT('',(27.7449879737568,-30.5734737834243,11.7003279439633));
#223548=CARTESIAN_POINT('Origin',(31.5494163918781,-34.4767024473654,3.70032794285663));
#223549=CARTESIAN_POINT('',(28.1087751735355,-32.9852306904326,3.70032794400771));
#223550=CARTESIAN_POINT('',(28.108775174601,-32.9852306879962,11.7003279438949));
#223551=CARTESIAN_POINT('',(28.1087751761347,-32.9852306878902,7.70032794370401));
#223552=CARTESIAN_POINT('Origin',(31.5494163920345,-34.4767024523827,11.7003279428095));
#223553=CARTESIAN_POINT('Origin',(31.549416391883,-34.476702447368,3.70032794287745));
#223554=CARTESIAN_POINT('Origin',(31.5494163918781,-34.4767024473654,3.70032794203439));
#223555=CARTESIAN_POINT('',(31.4981146842219,-30.7270533891707,11.7003279439253));
#223556=CARTESIAN_POINT('Origin',(31.5494163920471,-34.476702452412,11.7003279415435));
#223557=CARTESIAN_POINT('',(31.4981146877355,-30.727053389603,3.70032794414122));
#223558=CARTESIAN_POINT('',(31.4981146793605,-30.7270533948287,7.70032794398965));
#223559=CARTESIAN_POINT('Origin',(31.5494163918809,-34.4767024473757,3.70032794183089));
#223560=CARTESIAN_POINT('Origin',(29.3091542139332,-29.3141933211984,11.8758555479599));
#223561=CARTESIAN_POINT('',(29.4065282357531,-29.4602334416524,3.70032794415003));
#223562=CARTESIAN_POINT('',(30.2937144814618,-30.7908222880764,3.70032794413319));
#223563=CARTESIAN_POINT('',(29.4065315176436,-29.4602383661621,11.7003279439864));
#223564=CARTESIAN_POINT('',(29.4065282357531,-29.4602334416524,3.70032794415003));
#223565=CARTESIAN_POINT('',(29.850121770624,-30.1255284836282,11.7003279440153));
#223566=CARTESIAN_POINT('Ctrl Pts',(-27.5535795305733,42.2678762941021,
0.000312763587757559));
#223567=CARTESIAN_POINT('Ctrl Pts',(-27.5303484237848,42.2830181505836,
0.000283309720998659));
#223568=CARTESIAN_POINT('Ctrl Pts',(-27.4778729122924,42.3172164252641,
0.00543075438251606));
#223569=CARTESIAN_POINT('Ctrl Pts',(-27.3955629832358,42.3708405763804,
0.0326105664053955));
#223570=CARTESIAN_POINT('Ctrl Pts',(-27.309017415327,42.4272040781329,0.0878085364290371));
#223571=CARTESIAN_POINT('Ctrl Pts',(-27.2291315249634,42.4792121774011,
0.173985451273637));
#223572=CARTESIAN_POINT('Ctrl Pts',(-27.1668205001413,42.51976618529,0.290076347349597));
#223573=CARTESIAN_POINT('Ctrl Pts',(-27.138456492313,42.5382225622236,0.404363183224703));
#223574=CARTESIAN_POINT('Ctrl Pts',(-27.1341151363675,42.5410474788356,
0.476241008092799));
#223575=CARTESIAN_POINT('Ctrl Pts',(-27.1341148287565,42.5410476799846,
0.50031193712833));
#223576=CARTESIAN_POINT('Ctrl Pts',(-27.7073570303128,42.5038060931747,
3.35491687053491E-5));
#223577=CARTESIAN_POINT('Ctrl Pts',(-27.6841077539812,42.5189597924222,
4.07885451636503E-6));
#223578=CARTESIAN_POINT('Ctrl Pts',(-27.6315912004352,42.5531848145921,
0.00515439772257764));
#223579=CARTESIAN_POINT('Ctrl Pts',(-27.5492168997169,42.6068509055889,
0.0323493863172786));
#223580=CARTESIAN_POINT('Ctrl Pts',(-27.4626036584709,42.6632584847647,
0.087578178242893));
#223581=CARTESIAN_POINT('Ctrl Pts',(-27.3826553173916,42.7153072473354,
0.173803215040635));
#223582=CARTESIAN_POINT('Ctrl Pts',(-27.320295594635,42.7558929552789,0.289958940097392));
#223583=CARTESIAN_POINT('Ctrl Pts',(-27.291909424729,42.7743637561086,0.404309599784938));
#223584=CARTESIAN_POINT('Ctrl Pts',(-27.2875646763898,42.7771908805826,
0.476227565450955));
#223585=CARTESIAN_POINT('Ctrl Pts',(-27.2875643685075,42.7771910818959,
0.500311937110141));
#223586=CARTESIAN_POINT('Ctrl Pts',(-27.8159093617035,42.6707532765943,
0.199170128795316));
#223587=CARTESIAN_POINT('Ctrl Pts',(-27.8019078069541,42.6798793819506,
0.199152388386707));
#223588=CARTESIAN_POINT('Ctrl Pts',(-27.770280452617,42.7004909590133,0.202252828009719));
#223589=CARTESIAN_POINT('Ctrl Pts',(-27.7206720659779,42.7328105658316,
0.218623855535682));
#223590=CARTESIAN_POINT('Ctrl Pts',(-27.6685117709764,42.7667807639338,
0.251870359364048));
#223591=CARTESIAN_POINT('Ctrl Pts',(-27.6203664967677,42.7981252794245,
0.30377466187602));
#223592=CARTESIAN_POINT('Ctrl Pts',(-27.5828143204198,42.8225659325993,
0.373694152512556));
#223593=CARTESIAN_POINT('Ctrl Pts',(-27.565721001819,42.8336887620989,0.44252546065934));
#223594=CARTESIAN_POINT('Ctrl Pts',(-27.563104695556,42.8353912295076,0.485814892194725));
#223595=CARTESIAN_POINT('Ctrl Pts',(-27.5631045072797,42.8353913525726,
0.500311945903675));
#223596=CARTESIAN_POINT('Ctrl Pts',(-27.8154955111727,42.6706878649617,
0.480790534058997));
#223597=CARTESIAN_POINT('Ctrl Pts',(-27.8145773548975,42.671286311711,0.480789382164986));
#223598=CARTESIAN_POINT('Ctrl Pts',(-27.8125034114059,42.6726379954032,
0.480990867605442));
#223599=CARTESIAN_POINT('Ctrl Pts',(-27.8092512494769,42.6747572388001,
0.482054570360191));
#223600=CARTESIAN_POINT('Ctrl Pts',(-27.8058339285712,42.6769837117602,
0.484213561731863));
#223601=CARTESIAN_POINT('Ctrl Pts',(-27.8026826426277,42.6790364965218,
0.487581231163787));
#223602=CARTESIAN_POINT('Ctrl Pts',(-27.8002273942404,42.6806356319514,
0.492113101570268));
#223603=CARTESIAN_POINT('Ctrl Pts',(-27.7991108364228,42.6813627857197,
0.496570610311835));
#223604=CARTESIAN_POINT('Ctrl Pts',(-27.7989398744921,42.6814741241593,
0.499373359730058));
#223605=CARTESIAN_POINT('Ctrl Pts',(-27.7989398554747,42.6814741365658,
0.500311958355795));
#223606=CARTESIAN_POINT('',(-27.1482381447235,42.5615996367746,0.500311938094242));
#223607=CARTESIAN_POINT('Origin',(-27.5366000655806,42.2795054670688,0.500312356139574));
#223608=CARTESIAN_POINT('',(-27.1521498525134,42.558760407159,0.430948288217081));
#223609=CARTESIAN_POINT('Origin',(-27.6268795252166,42.2222938676559,0.522128242086737));
#223610=CARTESIAN_POINT('',(-27.5533767233322,42.26857639679,0.000311985585312868));
#223611=CARTESIAN_POINT('Ctrl Pts',(-27.1521498806356,42.5587603867321,
0.430948293086031));
#223612=CARTESIAN_POINT('Ctrl Pts',(-27.1542664822012,42.5571499932355,
0.411967065178061));
#223613=CARTESIAN_POINT('Ctrl Pts',(-27.1573337254659,42.5548456369977,
0.39253141437362));
#223614=CARTESIAN_POINT('Ctrl Pts',(-27.1615042079836,42.5517436109399,
0.372821950487137));
#223615=CARTESIAN_POINT('Ctrl Pts',(-27.1655059120824,42.5487671231264,
0.353910123837755));
#223616=CARTESIAN_POINT('Ctrl Pts',(-27.1705238413534,42.5450558772832,
0.334746360411179));
#223617=CARTESIAN_POINT('Ctrl Pts',(-27.1766789388919,42.5405283274313,
0.315534349830335));
#223618=CARTESIAN_POINT('Ctrl Pts',(-27.1827001593514,42.5360992545157,
0.29674021205178));
#223619=CARTESIAN_POINT('Ctrl Pts',(-27.1898101179434,42.5308886383788,
0.277900054790348));
#223620=CARTESIAN_POINT('Ctrl Pts',(-27.1981013471631,42.5248351671377,
0.25924560122698));
#223621=CARTESIAN_POINT('Ctrl Pts',(-27.2064202127494,42.518761518436,0.240528968546144));
#223622=CARTESIAN_POINT('Ctrl Pts',(-27.2159288788386,42.5118389201816,
0.221999417717919));
#223623=CARTESIAN_POINT('Ctrl Pts',(-27.2266910940346,42.5040270273345,
0.203930889963423));
#223624=CARTESIAN_POINT('Ctrl Pts',(-27.2369070096215,42.4966116731118,
0.186779536737514));
#223625=CARTESIAN_POINT('Ctrl Pts',(-27.2482527042236,42.4883948250038,
0.170044155532902));
#223626=CARTESIAN_POINT('Ctrl Pts',(-27.2607499161316,42.4793657905555,
0.153989223844875));
#223627=CARTESIAN_POINT('Ctrl Pts',(-27.2614182088481,42.4788829598247,
0.153130680836139));
#223628=CARTESIAN_POINT('Ctrl Pts',(-27.2620897857409,42.4783978128873,
0.152274089952532));
#223629=CARTESIAN_POINT('Ctrl Pts',(-27.2627646471058,42.4779103503082,
0.151419493719166));
#223630=CARTESIAN_POINT('Ctrl Pts',(-27.2750136234239,42.4690627293024,
0.135908264941141));
#223631=CARTESIAN_POINT('Ctrl Pts',(-27.2883498955248,42.459453323053,0.121052848182818));
#223632=CARTESIAN_POINT('Ctrl Pts',(-27.3027492740631,42.4490900603065,
0.107117028341674));
#223633=CARTESIAN_POINT('Ctrl Pts',(-27.3168349129382,42.4389525966495,
0.0934848479535771));
#223634=CARTESIAN_POINT('Ctrl Pts',(-27.3319380849731,42.4280935885428,
0.0807331756065218));
#223635=CARTESIAN_POINT('Ctrl Pts',(-27.3479973840328,42.4165486143386,
0.0691223015324396));
#223636=CARTESIAN_POINT('Ctrl Pts',(-27.3635535245588,42.4053653590532,
0.0578752111049547));
#223637=CARTESIAN_POINT('Ctrl Pts',(-27.3800069041418,42.3935383856223,
0.0476991401972782));
#223638=CARTESIAN_POINT('Ctrl Pts',(-27.3972626152876,42.3811284286418,
0.0388350830948479));
#223639=CARTESIAN_POINT('Ctrl Pts',(-27.4142158364247,42.3689360163318,
0.0301264115738383));
#223640=CARTESIAN_POINT('Ctrl Pts',(-27.4319435925507,42.356180817811,0.0226847663933862));
#223641=CARTESIAN_POINT('Ctrl Pts',(-27.4503161390252,42.3429492960706,
0.0167342933358313));
#223642=CARTESIAN_POINT('Ctrl Pts',(-27.4682022389456,42.3300681029122,
0.0109413698655152));
#223643=CARTESIAN_POINT('Ctrl Pts',(-27.4866993689764,42.316735525247,0.00656228938711212));
#223644=CARTESIAN_POINT('Ctrl Pts',(-27.5056497965224,42.3030589572506,
0.0037909300732872));
#223645=CARTESIAN_POINT('Ctrl Pts',(-27.5212869082525,42.291773617048,0.00150411859481233));
#223646=CARTESIAN_POINT('Ctrl Pts',(-27.5372319753651,42.2802545587685,
0.000311942255853843));
#223647=CARTESIAN_POINT('Ctrl Pts',(-27.5533767233322,42.2685763967899,
0.000311942039446581));
#223648=CARTESIAN_POINT('Origin',(-27.5533757986992,42.2685769469487,0.480312195920476));
#223649=CARTESIAN_POINT('Origin',(-0.47403226914561,0.880010902436936,8.70031196272748));
#223650=CARTESIAN_POINT('',(-22.7419923713048,48.8498561770243,8.7003119465794));
#223651=CARTESIAN_POINT('Origin',(-0.474032269420803,0.880010896765242,
8.70031191971208));
#223652=CARTESIAN_POINT('Origin',(-23.1630452887556,49.7568922540484,8.70031194397384));
#223653=CARTESIAN_POINT('Origin',(-28.382685605286,45.2250966525484,1.7003119435779));
#223654=CARTESIAN_POINT('',(-28.6436815521253,45.6398027044443,1.70031194356611));
#223655=CARTESIAN_POINT('Origin',(-28.3826856056396,45.2250966458223,1.7003119435627));
#223656=CARTESIAN_POINT('',(-28.643681551351,45.6398027009794,5.20031194664043));
#223657=CARTESIAN_POINT('Ctrl Pts',(-23.568888795764,51.206682723605,8.61269775602281));
#223658=CARTESIAN_POINT('Ctrl Pts',(-23.5516118909135,51.2344066394803,
8.66017933281853));
#223659=CARTESIAN_POINT('Ctrl Pts',(-23.5277178272208,51.2763487339733,
8.75448495318842));
#223660=CARTESIAN_POINT('Ctrl Pts',(-23.5004722550187,51.3118820477213,
8.89741604266597));
#223661=CARTESIAN_POINT('Ctrl Pts',(-23.4723379420505,51.3230847545653,
9.04184971695024));
#223662=CARTESIAN_POINT('Ctrl Pts',(-23.4413772562961,51.3119419035665,
9.17333616948099));
#223663=CARTESIAN_POINT('Ctrl Pts',(-23.4182575242802,51.2941448571596,
9.25329437673255));
#223664=CARTESIAN_POINT('Ctrl Pts',(-23.4077770183436,51.28481809786,9.28639774271446));
#223665=CARTESIAN_POINT('Ctrl Pts',(-23.7616521343755,51.3039383592498,
8.77804386835848));
#223666=CARTESIAN_POINT('Ctrl Pts',(-23.751241605209,51.3158309512507,8.82669664394889));
#223667=CARTESIAN_POINT('Ctrl Pts',(-23.735629150711,51.3287488997392,8.92342371013093));
#223668=CARTESIAN_POINT('Ctrl Pts',(-23.713001621407,51.3244420403159,9.06799961783435));
#223669=CARTESIAN_POINT('Ctrl Pts',(-23.685076167519,51.298726932085,9.21072651746812));
#223670=CARTESIAN_POINT('Ctrl Pts',(-23.6520998071366,51.2567658397376,
9.33690928039816));
#223671=CARTESIAN_POINT('Ctrl Pts',(-23.6271691791502,51.2215780545434,
9.41166694531184));
#223672=CARTESIAN_POINT('Ctrl Pts',(-23.615890741472,51.2052807767986,9.44227828587998));
#223673=CARTESIAN_POINT('Ctrl Pts',(-23.9046413012571,51.2176582002832,
8.99266214745452));
#223674=CARTESIAN_POINT('Ctrl Pts',(-23.8987499648028,51.211172118423,9.0307920471281));
#223675=CARTESIAN_POINT('Ctrl Pts',(-23.885660212522,51.1929913160463,9.10737096106224));
#223676=CARTESIAN_POINT('Ctrl Pts',(-23.8592515479888,51.1518733918126,
9.22117129877179));
#223677=CARTESIAN_POINT('Ctrl Pts',(-23.8248804276117,51.097459586011,9.33114790038793));
#223678=CARTESIAN_POINT('Ctrl Pts',(-23.7860129593017,51.0363441426489,
9.425320899498));
#223679=CARTESIAN_POINT('Ctrl Pts',(-23.7581191065573,50.9929142907259,
9.47939919206163));
#223680=CARTESIAN_POINT('Ctrl Pts',(-23.7457803306791,50.9737881639799,
9.50123654020132));
#223681=CARTESIAN_POINT('Ctrl Pts',(-23.9231995683099,50.9928903763425,
9.14449726102731));
#223682=CARTESIAN_POINT('Ctrl Pts',(-23.9171207047006,50.9750740439014,
9.16590435702034));
#223683=CARTESIAN_POINT('Ctrl Pts',(-23.8994776081053,50.9399569944964,
9.21028516523783));
#223684=CARTESIAN_POINT('Ctrl Pts',(-23.862862816047,50.8842767113188,9.27695791751823));
#223685=CARTESIAN_POINT('Ctrl Pts',(-23.8187568800727,50.8243673327227,
9.34024010602542));
#223686=CARTESIAN_POINT('Ctrl Pts',(-23.7731987041397,50.7657621966426,
9.39241003084817));
#223687=CARTESIAN_POINT('Ctrl Pts',(-23.7427364404403,50.7275422515001,
9.42112712322469));
#223688=CARTESIAN_POINT('Ctrl Pts',(-23.7296285382008,50.7112059235594,
9.43248954245213));
#223689=CARTESIAN_POINT('',(-23.5652222993144,51.2450178598436,9.27479365489717));
#223690=CARTESIAN_POINT('Origin',(-23.3794797429606,50.8203044845725,9.08759621635532));
#223691=CARTESIAN_POINT('',(-23.7339552721523,51.250634285133,8.90030740037886));
#223692=CARTESIAN_POINT('Ctrl Pts',(-23.5652242620532,51.245024351012,9.274796310671));
#223693=CARTESIAN_POINT('Ctrl Pts',(-23.5803366510867,51.2522988773155,
9.24329704763781));
#223694=CARTESIAN_POINT('Ctrl Pts',(-23.5949414289955,51.257893442075,9.21147953047811));
#223695=CARTESIAN_POINT('Ctrl Pts',(-23.6092223266996,51.261761078408,9.17962115087858));
#223696=CARTESIAN_POINT('Ctrl Pts',(-23.6235886236787,51.2656518430727,
9.14757225926915));
#223697=CARTESIAN_POINT('Ctrl Pts',(-23.6376272423207,51.2677951625592,
9.11548267194009));
#223698=CARTESIAN_POINT('Ctrl Pts',(-23.65154600062,51.2681907022778,9.08362235233326));
#223699=CARTESIAN_POINT('Ctrl Pts',(-23.6656675828985,51.2685920057964,
9.05129776453093));
#223700=CARTESIAN_POINT('Ctrl Pts',(-23.6796659088371,51.2671945015524,
9.01920979820271));
#223701=CARTESIAN_POINT('Ctrl Pts',(-23.6937777801767,51.26404302171,8.98761781625068));
#223702=CARTESIAN_POINT('Ctrl Pts',(-23.7070007963786,51.261090042051,8.95801569764071));
#223703=CARTESIAN_POINT('Ctrl Pts',(-23.7203238292595,51.256597822892,8.92884912968935));
#223704=CARTESIAN_POINT('Ctrl Pts',(-23.7339552721523,51.2506342851331,
8.90030740037884));
#223705=CARTESIAN_POINT('Origin',(-23.5337685418593,50.7929237404414,8.90042318800511));
#223706=CARTESIAN_POINT('Origin',(-9.86419682730521,32.6416593103147,3.21031196670589));
#223707=CARTESIAN_POINT('',(-9.87559048945883,32.617656387371,3.69787694467284));
#223708=CARTESIAN_POINT('',(-9.94659210595856,31.970581629794,3.37612331204696));
#223709=CARTESIAN_POINT('Ctrl Pts',(-9.8755904894588,32.6176563873712,3.69787694467278));
#223710=CARTESIAN_POINT('Ctrl Pts',(-9.87086133143912,32.5965031491323,
3.69933986793927));
#223711=CARTESIAN_POINT('Ctrl Pts',(-9.86346399264223,32.565310933493,3.69842945316521));
#223712=CARTESIAN_POINT('Ctrl Pts',(-9.85512754400595,32.5294043581728,
3.69682206821793));
#223713=CARTESIAN_POINT('Ctrl Pts',(-9.85101925500842,32.511526742467,3.69587938637459));
#223714=CARTESIAN_POINT('Ctrl Pts',(-9.84927372517824,32.5038926341475,
3.69544615034869));
#223715=CARTESIAN_POINT('Ctrl Pts',(-9.84811337544492,32.4988094143281,
3.69515083668077));
#223716=CARTESIAN_POINT('Ctrl Pts',(-9.84788523750744,32.4978108494139,
3.69509355828491));
#223717=CARTESIAN_POINT('Ctrl Pts',(-9.83954022871757,32.4611325712986,
3.69286365722992));
#223718=CARTESIAN_POINT('Ctrl Pts',(-9.83456881451886,32.4294372758426,
3.69012215790789));
#223719=CARTESIAN_POINT('Ctrl Pts',(-9.83060982179417,32.3833802801553,
3.6842723812677));
#223720=CARTESIAN_POINT('Ctrl Pts',(-9.82950321692186,32.3607244609006,
3.68091152591852));
#223721=CARTESIAN_POINT('Ctrl Pts',(-9.8296815442297,32.3349871292923,3.67608250669576));
#223722=CARTESIAN_POINT('Ctrl Pts',(-9.8301289288748,32.3222987027546,3.67342206173078));
#223723=CARTESIAN_POINT('Ctrl Pts',(-9.83039639311791,32.3169001791936,
3.67222713675233));
#223724=CARTESIAN_POINT('Ctrl Pts',(-9.83059141072943,32.3133100005555,
3.67141812934818));
#223725=CARTESIAN_POINT('Ctrl Pts',(-9.83061527560281,32.3128023673954,
3.67130696867669));
#223726=CARTESIAN_POINT('Ctrl Pts',(-9.84336527797993,32.113301407105,3.62473142432272));
#223727=CARTESIAN_POINT('Ctrl Pts',(-9.89671109098147,31.9895374220806,
3.51943203984654));
#223728=CARTESIAN_POINT('Ctrl Pts',(-9.94659210595856,31.970581629794,3.37612331204696));
#223729=CARTESIAN_POINT('',(-9.99693740480488,31.9906396616679,3.20353800459387));
#223730=CARTESIAN_POINT('Ctrl Pts',(-9.99689875251615,31.990661619234,3.20353680519924));
#223731=CARTESIAN_POINT('Ctrl Pts',(-9.9938094309757,31.9860869160853,3.21720398603635));
#223732=CARTESIAN_POINT('Ctrl Pts',(-9.99037864646865,31.9820058617793,
3.23124876505256));
#223733=CARTESIAN_POINT('Ctrl Pts',(-9.97510600432715,31.9681765841055,
3.28977800263925));
#223734=CARTESIAN_POINT('Ctrl Pts',(-9.96159936772029,31.965087935294,3.333496298068));
#223735=CARTESIAN_POINT('Ctrl Pts',(-9.94662027058912,31.9705543489566,
3.37612985028241));
#223736=CARTESIAN_POINT('',(-9.07051935891957,30.71524551233,3.20492777029244));
#223737=CARTESIAN_POINT('',(-9.07051977273881,30.7152460746457,3.20492769715024));
#223738=CARTESIAN_POINT('',(-8.63829463959568,30.9539398611172,3.70031194401143));
#223739=CARTESIAN_POINT('Ctrl Pts',(-8.63829464557715,30.9539398575082,
3.70031194408157));
#223740=CARTESIAN_POINT('Ctrl Pts',(-8.69273966727535,30.9244510797519,
3.70031194496145));
#223741=CARTESIAN_POINT('Ctrl Pts',(-8.75075659902478,30.8927888325405,
3.68807459518827));
#223742=CARTESIAN_POINT('Ctrl Pts',(-8.85740227813905,30.8341613605882,
3.63812964882172));
#223743=CARTESIAN_POINT('Ctrl Pts',(-8.90603476696853,30.8072063694571,
3.60041802841394));
#223744=CARTESIAN_POINT('Ctrl Pts',(-8.98263413862161,30.7645652510578,
3.513382799364));
#223745=CARTESIAN_POINT('Ctrl Pts',(-9.01576944579148,30.746005114401,3.45834254358728));
#223746=CARTESIAN_POINT('Ctrl Pts',(-9.0597164140857,30.7213366621711,3.33761573990621));
#223747=CARTESIAN_POINT('Ctrl Pts',(-9.07053251865875,30.7152384680008,
3.27192874162421));
#223748=CARTESIAN_POINT('Ctrl Pts',(-9.07053251865996,30.7152384679773,
3.2103119671504));
#223749=CARTESIAN_POINT('Ctrl Pts',(-9.07053251866,30.7152384679766,3.20852067327607));
#223750=CARTESIAN_POINT('Ctrl Pts',(-9.07052390133716,30.7152433192095,
3.20672591786593));
#223751=CARTESIAN_POINT('Ctrl Pts',(-9.07050656950988,30.715253076352,3.20492793462482));
#223752=CARTESIAN_POINT('Ctrl Pts',(-8.63829463959569,30.9539398611172,
3.70031194399276));
#223753=CARTESIAN_POINT('Ctrl Pts',(-9.05060400750268,31.5086114588266,
3.7003119439909));
#223754=CARTESIAN_POINT('Ctrl Pts',(-9.46291336920598,32.0632830604271,
3.70031194398905));
#223755=CARTESIAN_POINT('Ctrl Pts',(-9.87550941664571,32.6177760498358,
3.70031194398715));
#223756=CARTESIAN_POINT('Ctrl Pts',(-15.7669773279926,27.8921792588095,
3.17818464127555));
#223757=CARTESIAN_POINT('Ctrl Pts',(-15.790552042873,27.8770839179249,3.17818464149489));
#223758=CARTESIAN_POINT('Ctrl Pts',(-15.8356896093805,27.8466155309323,
3.17818464117181));
#223759=CARTESIAN_POINT('Ctrl Pts',(-15.899976696399,27.7971645979807,3.17818464145084));
#223760=CARTESIAN_POINT('Ctrl Pts',(-15.9615463630944,27.7447840934072,
3.17818464155565));
#223761=CARTESIAN_POINT('Ctrl Pts',(-16.0218475362583,27.6913488532686,
3.17818464151244));
#223762=CARTESIAN_POINT('Ctrl Pts',(-16.0817210512813,27.6391945361992,
3.17818464120407));
#223763=CARTESIAN_POINT('Ctrl Pts',(-16.1432288684086,27.5889749779778,
3.17818464140707));
#223764=CARTESIAN_POINT('Ctrl Pts',(-16.2002626709478,27.5472640012721,
3.17818464120059));
#223765=CARTESIAN_POINT('Ctrl Pts',(-16.2378668822851,27.5231550630646,
3.17818464126546));
#223766=CARTESIAN_POINT('Ctrl Pts',(-16.2527703234179,27.514190292933,3.17818464148857));
#223767=CARTESIAN_POINT('Ctrl Pts',(-15.7620075908788,27.8844177561919,
3.18653369846587));
#223768=CARTESIAN_POINT('Ctrl Pts',(-15.7854629315757,27.8693990311794,
3.18653369852598));
#223769=CARTESIAN_POINT('Ctrl Pts',(-15.8302987257673,27.8391325777451,
3.18653369862133));
#223770=CARTESIAN_POINT('Ctrl Pts',(-15.8941464447528,27.7900218970265,
3.18653369891756));
#223771=CARTESIAN_POINT('Ctrl Pts',(-15.9554680246453,27.7378559414156,
3.18653369875278));
#223772=CARTESIAN_POINT('Ctrl Pts',(-16.0157346403712,27.6844517203402,
3.18653369871214));
#223773=CARTESIAN_POINT('Ctrl Pts',(-16.0757526927995,27.6321699682536,
3.18653369855227));
#223774=CARTESIAN_POINT('Ctrl Pts',(-16.1375658760731,27.581698448292,3.18653369878675));
#223775=CARTESIAN_POINT('Ctrl Pts',(-16.1950163308777,27.5396795147012,
3.18653369865508));
#223776=CARTESIAN_POINT('Ctrl Pts',(-16.2329670675975,27.5153472283667,
3.18653369881346));
#223777=CARTESIAN_POINT('Ctrl Pts',(-16.2480194054748,27.5062929212729,
3.18653369886199));
#223778=CARTESIAN_POINT('Ctrl Pts',(-15.7496235829957,27.865076988932,3.21002117307557));
#223779=CARTESIAN_POINT('Ctrl Pts',(-15.7727814566585,27.8502491799671,
3.21002117314784));
#223780=CARTESIAN_POINT('Ctrl Pts',(-15.8168652695484,27.8204859269906,
3.21002117299017));
#223781=CARTESIAN_POINT('Ctrl Pts',(-15.8796181347216,27.7722231170044,
3.21002117291499));
#223782=CARTESIAN_POINT('Ctrl Pts',(-15.9403215104144,27.7205917883094,
3.21002117309391));
#223783=CARTESIAN_POINT('Ctrl Pts',(-16.0005020130743,27.6672648629423,
3.21002117311217));
#223784=CARTESIAN_POINT('Ctrl Pts',(-16.0608802365081,27.6146655588566,
3.2100211730355));
#223785=CARTESIAN_POINT('Ctrl Pts',(-16.123454356675,27.5635661809984,3.21002117295997));
#223786=CARTESIAN_POINT('Ctrl Pts',(-16.1819430606486,27.5207798542618,
3.21002117309959));
#223787=CARTESIAN_POINT('Ctrl Pts',(-16.2207572974366,27.4958910140923,
3.21002117259646));
#223788=CARTESIAN_POINT('Ctrl Pts',(-16.2361806687798,27.4866135872836,
3.21002117316766));
#223789=CARTESIAN_POINT('Ctrl Pts',(-15.7326184465583,27.8385191613258,
3.25548218929846));
#223790=CARTESIAN_POINT('Ctrl Pts',(-15.7553678525872,27.8239535097917,
3.25548218926379));
#223791=CARTESIAN_POINT('Ctrl Pts',(-15.7984190802625,27.7948812235202,
3.25548218984544));
#223792=CARTESIAN_POINT('Ctrl Pts',(-15.8596685436519,27.7477826690371,
3.25548218941925));
#223793=CARTESIAN_POINT('Ctrl Pts',(-15.9195230305911,27.6968854673689,
3.25548218945663));
#223794=CARTESIAN_POINT('Ctrl Pts',(-15.9795852868321,27.643664681635,3.25548218937669));
#223795=CARTESIAN_POINT('Ctrl Pts',(-16.040458079702,27.5906293304941,3.25548218930486));
#223796=CARTESIAN_POINT('Ctrl Pts',(-16.1040770827995,27.5386678053819,
3.25548218934543));
#223797=CARTESIAN_POINT('Ctrl Pts',(-16.1639914614059,27.4948277324319,
3.25548218940042));
#223798=CARTESIAN_POINT('Ctrl Pts',(-16.2039914163651,27.4691746533024,
3.2554821893153));
#223799=CARTESIAN_POINT('Ctrl Pts',(-16.2199242735901,27.4595908532716,
3.25548218956556));
#223800=CARTESIAN_POINT('Ctrl Pts',(-15.7192632812483,27.8176616870721,
3.31514050112865));
#223801=CARTESIAN_POINT('Ctrl Pts',(-15.7416918926672,27.8033019222774,
3.31514050131844));
#223802=CARTESIAN_POINT('Ctrl Pts',(-15.7839321684763,27.7747722997188,
3.31514050112119));
#223803=CARTESIAN_POINT('Ctrl Pts',(-15.8440009193263,27.7285881022118,
3.31514050126003));
#223804=CARTESIAN_POINT('Ctrl Pts',(-15.9031887224073,27.6782674548282,
3.31514050124163));
#223805=CARTESIAN_POINT('Ctrl Pts',(-15.9631581125945,27.6251300262906,
3.31514050125882));
#223806=CARTESIAN_POINT('Ctrl Pts',(-16.0244193208359,27.5717522210748,
3.31514050115175));
#223807=CARTESIAN_POINT('Ctrl Pts',(-16.0888589339226,27.5191135996813,
3.31514050123147));
#223808=CARTESIAN_POINT('Ctrl Pts',(-16.1498929815093,27.4744459567607,
3.3151405010026));
#223809=CARTESIAN_POINT('Ctrl Pts',(-16.1908241527224,27.4481926739958,
3.3151405013345));
#223810=CARTESIAN_POINT('Ctrl Pts',(-16.2071571399782,27.4383682616859,
3.31514050107145));
#223811=CARTESIAN_POINT('Ctrl Pts',(-15.7131038149657,27.808042120496,3.37873090094952));
#223812=CARTESIAN_POINT('Ctrl Pts',(-15.7353844746759,27.7937773123625,
3.37873090110641));
#223813=CARTESIAN_POINT('Ctrl Pts',(-15.777250735511,27.7654979660564,3.37873090123402));
#223814=CARTESIAN_POINT('Ctrl Pts',(-15.836774936126,27.719735476357,3.3787309011386));
#223815=CARTESIAN_POINT('Ctrl Pts',(-15.8956552614105,27.6696807390817,
3.37873090097304));
#223816=CARTESIAN_POINT('Ctrl Pts',(-15.9555818212572,27.6165817548029,
3.37873090114712));
#223817=CARTESIAN_POINT('Ctrl Pts',(-16.0170221685873,27.5630460076474,
3.37873090114421));
#223818=CARTESIAN_POINT('Ctrl Pts',(-16.081840250886,27.5100951068873,3.37873090108289));
#223819=CARTESIAN_POINT('Ctrl Pts',(-16.1433906950268,27.4650457831206,
3.37873090112637));
#223820=CARTESIAN_POINT('Ctrl Pts',(-16.1847513478364,27.4385156858368,
3.3787309010939));
#223821=CARTESIAN_POINT('Ctrl Pts',(-16.2012688768904,27.4285803003482,
3.37873090095904));
#223822=CARTESIAN_POINT('Ctrl Pts',(-15.7143169986424,27.8099368138081,
3.441828620401));
#223823=CARTESIAN_POINT('Ctrl Pts',(-15.7366267991759,27.7956533029058,
3.44182862052293));
#223824=CARTESIAN_POINT('Ctrl Pts',(-15.7785667270002,27.7673246625305,
3.4418286203698));
#223825=CARTESIAN_POINT('Ctrl Pts',(-15.8381981835638,27.7214791118698,
3.44182862039617));
#223826=CARTESIAN_POINT('Ctrl Pts',(-15.8971390703559,27.6713719995142,
3.44182862045599));
#223827=CARTESIAN_POINT('Ctrl Pts',(-15.9570740662636,27.6182654439849,
3.44182862039126));
#223828=CARTESIAN_POINT('Ctrl Pts',(-16.0184791298803,27.5647608053654,
3.44182862039531));
#223829=CARTESIAN_POINT('Ctrl Pts',(-16.0832226679489,27.5118714110916,
3.44182862055256));
#223830=CARTESIAN_POINT('Ctrl Pts',(-16.1446714013115,27.4668972644486,
3.44182862045173));
#223831=CARTESIAN_POINT('Ctrl Pts',(-16.1859474623046,27.4404216896286,
3.441828620414));
#223832=CARTESIAN_POINT('Ctrl Pts',(-16.202428643624,27.4305081601084,3.44182862063818));
#223833=CARTESIAN_POINT('Ctrl Pts',(-15.720795421911,27.8200545131624,3.49063547439499));
#223834=CARTESIAN_POINT('Ctrl Pts',(-15.7432608359657,27.8056711287383,
3.49063547452069));
#223835=CARTESIAN_POINT('Ctrl Pts',(-15.7855941464069,27.7770792490941,
3.49063547470706));
#223836=CARTESIAN_POINT('Ctrl Pts',(-15.84579835184,27.730790155201,3.49063547449873));
#223837=CARTESIAN_POINT('Ctrl Pts',(-15.9050626386394,27.6804033642442,
3.49063547442007));
#223838=CARTESIAN_POINT('Ctrl Pts',(-15.9650426826252,27.6272563724841,
3.4906354744821));
#223839=CARTESIAN_POINT('Ctrl Pts',(-16.0262593308637,27.5739178538036,
3.49063547455586));
#223840=CARTESIAN_POINT('Ctrl Pts',(-16.0906048013863,27.5213569116488,
3.49063547440693));
#223841=CARTESIAN_POINT('Ctrl Pts',(-16.1515103973747,27.4767842089949,
3.49063547439556));
#223842=CARTESIAN_POINT('Ctrl Pts',(-16.1923347369155,27.4505997837367,
3.49063547456367));
#223843=CARTESIAN_POINT('Ctrl Pts',(-16.2086218201576,27.4408029751325,
3.49063547434376));
#223844=CARTESIAN_POINT('Ctrl Pts',(-15.7285698697486,27.8321962827199,
3.52614698259742));
#223845=CARTESIAN_POINT('Ctrl Pts',(-15.7512220278873,27.8176930447182,
3.52614698271502));
#223846=CARTESIAN_POINT('Ctrl Pts',(-15.7940274180845,27.788785267677,3.52614698248779));
#223847=CARTESIAN_POINT('Ctrl Pts',(-15.8549189521344,27.7419638959371,
3.52614698264148));
#223848=CARTESIAN_POINT('Ctrl Pts',(-15.9145713359388,27.6912414754698,
3.52614698252935));
#223849=CARTESIAN_POINT('Ctrl Pts',(-15.9746054401177,27.6380459589494,
3.52614698253831));
#223850=CARTESIAN_POINT('Ctrl Pts',(-16.0355959798646,27.5849067934254,
3.52614698258201));
#223851=CARTESIAN_POINT('Ctrl Pts',(-16.0994637483971,27.5327400089471,
3.52614698256417));
#223852=CARTESIAN_POINT('Ctrl Pts',(-16.1597175511825,27.4886490592878,
3.52614698287084));
#223853=CARTESIAN_POINT('Ctrl Pts',(-16.1999998014048,27.4628140318369,
3.52614698254229));
#223854=CARTESIAN_POINT('Ctrl Pts',(-16.2160539567555,27.453157291388,3.5261469825268));
#223855=CARTESIAN_POINT('Ctrl Pts',(-15.7353966967448,27.8428581023091,
3.55053189078959));
#223856=CARTESIAN_POINT('Ctrl Pts',(-15.7582128369893,27.8282496193859,
3.55053189096665));
#223857=CARTESIAN_POINT('Ctrl Pts',(-15.8014327655084,27.7990644469052,
3.55053189093795));
#223858=CARTESIAN_POINT('Ctrl Pts',(-15.8629278503932,27.7517756788509,
3.55053189078298));
#223859=CARTESIAN_POINT('Ctrl Pts',(-15.9229210262567,27.7007585382222,
3.55053189070766));
#223860=CARTESIAN_POINT('Ctrl Pts',(-15.9830026012995,27.6475204113723,
3.55053189072379));
#223861=CARTESIAN_POINT('Ctrl Pts',(-16.0437945927915,27.5945562996294,
3.5505318908271));
#223862=CARTESIAN_POINT('Ctrl Pts',(-16.1072428859664,27.5427356303429,
3.55053189067007));
#223863=CARTESIAN_POINT('Ctrl Pts',(-16.166924341972,27.4990677151619,3.55053189081062));
#223864=CARTESIAN_POINT('Ctrl Pts',(-16.2067305777601,27.4735394939299,
3.55053189094747));
#223865=CARTESIAN_POINT('Ctrl Pts',(-16.222580196504,27.4640057498816,3.55053189088196));
#223866=CARTESIAN_POINT('Ctrl Pts',(-15.743372310986,27.8553140446004,3.5736866536363));
#223867=CARTESIAN_POINT('Ctrl Pts',(-15.7663800274396,27.8405826073976,
3.5736866536832));
#223868=CARTESIAN_POINT('Ctrl Pts',(-15.8100842508081,27.8110733617277,
3.57368665369265));
#223869=CARTESIAN_POINT('Ctrl Pts',(-15.8722844493212,27.7632385442415,
3.5736866535845));
#223870=CARTESIAN_POINT('Ctrl Pts',(-15.9326757643366,27.7118770891583,
3.57368665357399));
#223871=CARTESIAN_POINT('Ctrl Pts',(-15.9928127983178,27.6585891818587,
3.57368665355537));
#223872=CARTESIAN_POINT('Ctrl Pts',(-16.0533728307753,27.6058295817886,
3.57368665357399));
#223873=CARTESIAN_POINT('Ctrl Pts',(-16.1163310612402,27.5544132689866,
3.57368665360255));
#223874=CARTESIAN_POINT('Ctrl Pts',(-16.1753438586617,27.5112395731986,
3.57368665384605));
#223875=CARTESIAN_POINT('Ctrl Pts',(-16.2145939782823,27.4860697886253,
3.57368665394063));
#223876=CARTESIAN_POINT('Ctrl Pts',(-16.2302046421572,27.4766797388236,
3.57368665365655));
#223877=CARTESIAN_POINT('Ctrl Pts',(-15.756070603444,27.8751456448471,3.60392560667343));
#223878=CARTESIAN_POINT('Ctrl Pts',(-15.7793833359647,27.8602184457537,
3.60392560691366));
#223879=CARTESIAN_POINT('Ctrl Pts',(-15.8238586247313,27.8301932326774,
3.60392560634224));
#223880=CARTESIAN_POINT('Ctrl Pts',(-15.8871814625812,27.7814890269322,
3.60392560662966));
#223881=CARTESIAN_POINT('Ctrl Pts',(-15.9482066705643,27.7295793751017,
3.60392560672658));
#223882=CARTESIAN_POINT('Ctrl Pts',(-16.0084320031574,27.6762122108819,
3.60392560655043));
#223883=CARTESIAN_POINT('Ctrl Pts',(-16.0686227242856,27.6237782214878,
3.60392560654688));
#223884=CARTESIAN_POINT('Ctrl Pts',(-16.130800706457,27.5730057018053,3.60392560658433));
#223885=CARTESIAN_POINT('Ctrl Pts',(-16.1887489058072,27.5306188742627,
3.60392560655512));
#223886=CARTESIAN_POINT('Ctrl Pts',(-16.2271136110447,27.506019769733,3.60392560688155));
#223887=CARTESIAN_POINT('Ctrl Pts',(-16.2423438252509,27.4968584982055,
3.60392560698102));
#223888=CARTESIAN_POINT('Ctrl Pts',(-15.7756260308518,27.9056863989665,
3.63872933321865));
#223889=CARTESIAN_POINT('Ctrl Pts',(-15.7994084897135,27.8904577280805,
3.63872933313992));
#223890=CARTESIAN_POINT('Ctrl Pts',(-15.8450712224525,27.8596379162701,
3.63872933329624));
#223891=CARTESIAN_POINT('Ctrl Pts',(-15.9101229297882,27.8095948525674,
3.63872933326036));
#223892=CARTESIAN_POINT('Ctrl Pts',(-15.9721243359286,27.7568409766403,
3.63872933320422));
#223893=CARTESIAN_POINT('Ctrl Pts',(-16.0324856485442,27.7033517539985,
3.63872933334335));
#223894=CARTESIAN_POINT('Ctrl Pts',(-16.0921076286078,27.6514192065262,
3.63872933330953));
#223895=CARTESIAN_POINT('Ctrl Pts',(-16.153084024962,27.6016381316188,3.63872933326704));
#223896=CARTESIAN_POINT('Ctrl Pts',(-16.2093927386913,27.5604630827489,
3.63872933329404));
#223897=CARTESIAN_POINT('Ctrl Pts',(-16.2463939013957,27.5367428309944,
3.63872933326746));
#223898=CARTESIAN_POINT('Ctrl Pts',(-16.2610382215802,27.5279338831416,
3.63872933298026));
#223899=CARTESIAN_POINT('Ctrl Pts',(-15.8044877379191,27.9507612665363,
3.6722204393844));
#223900=CARTESIAN_POINT('Ctrl Pts',(-15.8289634624433,27.9350876538233,
3.67222043928301));
#223901=CARTESIAN_POINT('Ctrl Pts',(-15.8763787346463,27.9030951030883,
3.67222043969122));
#223902=CARTESIAN_POINT('Ctrl Pts',(-15.9439820674738,27.8510760277986,
3.67222043949425));
#223903=CARTESIAN_POINT('Ctrl Pts',(-16.0074242369983,27.7970761670875,
3.67222043942263));
#223904=CARTESIAN_POINT('Ctrl Pts',(-16.0679862416288,27.7434068020359,
3.67222043937502));
#223905=CARTESIAN_POINT('Ctrl Pts',(-16.1267688211308,27.6922143279663,
3.67222043952935));
#223906=CARTESIAN_POINT('Ctrl Pts',(-16.1859718060094,27.6438965183368,
3.6722204394826));
#223907=CARTESIAN_POINT('Ctrl Pts',(-16.2398608152109,27.6045099257678,
3.67222043924578));
#223908=CARTESIAN_POINT('Ctrl Pts',(-16.2748495360878,27.5820867619005,
3.67222043972745));
#223909=CARTESIAN_POINT('Ctrl Pts',(-16.288629139444,27.5737978034478,3.67222043944651));
#223910=CARTESIAN_POINT('Ctrl Pts',(-15.8372651303748,28.001951468157,3.69411644263522));
#223911=CARTESIAN_POINT('Ctrl Pts',(-15.8625281760295,27.9857725477176,
3.69411644259877));
#223912=CARTESIAN_POINT('Ctrl Pts',(-15.9119337557981,27.9524481548506,
3.6941164425869));
#223913=CARTESIAN_POINT('Ctrl Pts',(-15.9824348948258,27.8981849797314,
3.69411644258086));
#223914=CARTESIAN_POINT('Ctrl Pts',(-16.0475132969901,27.8427700895625,
3.69411644274962));
#223915=CARTESIAN_POINT('Ctrl Pts',(-16.1083032215316,27.7888961418213,
3.69411644256047));
#223916=CARTESIAN_POINT('Ctrl Pts',(-16.1661325185325,27.7385441483719,
3.69411644268226));
#223917=CARTESIAN_POINT('Ctrl Pts',(-16.223321492098,27.6918881262183,3.69411644261056));
#223918=CARTESIAN_POINT('Ctrl Pts',(-16.2744625138678,27.6545326292117,
3.69411644251201));
#223919=CARTESIAN_POINT('Ctrl Pts',(-16.3071657638688,27.6335825334081,
3.69411644270919));
#223920=CARTESIAN_POINT('Ctrl Pts',(-16.319963333696,27.6258841106197,3.69411644268283));
#223921=CARTESIAN_POINT('Ctrl Pts',(-15.8718032750075,28.0558915295742,
3.70248960357145));
#223922=CARTESIAN_POINT('Ctrl Pts',(-15.8978959357343,28.039180158374,3.70248960330919));
#223923=CARTESIAN_POINT('Ctrl Pts',(-15.9493987395796,28.0044523756733,
3.70248960361835));
#223924=CARTESIAN_POINT('Ctrl Pts',(-16.0229533504711,27.9478245528598,
3.70248960335537));
#223925=CARTESIAN_POINT('Ctrl Pts',(-16.0897558812056,27.8909186219246,
3.70248960332411));
#223926=CARTESIAN_POINT('Ctrl Pts',(-16.1507859692541,27.8368290998868,
3.70248960338891));
#223927=CARTESIAN_POINT('Ctrl Pts',(-16.2076107748065,27.7873627375108,
3.70248960320922));
#223928=CARTESIAN_POINT('Ctrl Pts',(-16.2626775473683,27.742457770379,3.70248960340575));
#223929=CARTESIAN_POINT('Ctrl Pts',(-16.310922964307,27.7072424765821,3.7024896033806));
#223930=CARTESIAN_POINT('Ctrl Pts',(-16.3412179709589,27.687844580239,3.70248960321177));
#223931=CARTESIAN_POINT('Ctrl Pts',(-16.3529807540048,27.6807684156248,
3.70248960348832));
#223932=CARTESIAN_POINT('Ctrl Pts',(-15.8998523635353,28.0996972882177,
3.69816286328977));
#223933=CARTESIAN_POINT('Ctrl Pts',(-15.9266187703589,28.0825535013743,
3.69816286335968));
#223934=CARTESIAN_POINT('Ctrl Pts',(-15.9798247696858,28.0466860019887,
3.69816286319406));
#223935=CARTESIAN_POINT('Ctrl Pts',(-16.0558591636775,27.9881378008868,
3.69816286337027));
#223936=CARTESIAN_POINT('Ctrl Pts',(-16.1240618922047,27.9300209664754,
3.69816286334441));
#223937=CARTESIAN_POINT('Ctrl Pts',(-16.1852870217007,27.8757563731963,
3.69816286344374));
#223938=CARTESIAN_POINT('Ctrl Pts',(-16.2412960604058,27.8270092474686,
3.69816286331712));
#223939=CARTESIAN_POINT('Ctrl Pts',(-16.2946393531576,27.7835263472582,
3.69816286334668));
#223940=CARTESIAN_POINT('Ctrl Pts',(-16.3405331935534,27.7500491534796,
3.6981628633535));
#223941=CARTESIAN_POINT('Ctrl Pts',(-16.3688724200737,27.7319118259241,
3.69816286339763));
#223942=CARTESIAN_POINT('Ctrl Pts',(-16.3797948329616,27.7253410121305,
3.69816286319377));
#223943=CARTESIAN_POINT('Ctrl Pts',(-15.9155483030641,28.1242104730528,
3.69119958952673));
#223944=CARTESIAN_POINT('Ctrl Pts',(-15.9426917302162,28.1068247133894,
3.6911995893059));
#223945=CARTESIAN_POINT('Ctrl Pts',(-15.9968508180693,28.0703194392646,
3.69119958952268));
#223946=CARTESIAN_POINT('Ctrl Pts',(-16.0742728693523,28.0106966201667,
3.69119958922404));
#223947=CARTESIAN_POINT('Ctrl Pts',(-16.1432591319961,27.9519021773731,
3.6911995894431));
#223948=CARTESIAN_POINT('Ctrl Pts',(-16.204593404419,27.8975396172042,3.69119958933851));
#223949=CARTESIAN_POINT('Ctrl Pts',(-16.2601459498063,27.849194967977,3.69119958922973));
#223950=CARTESIAN_POINT('Ctrl Pts',(-16.312524803083,27.8065078380983,3.6911995895035));
#223951=CARTESIAN_POINT('Ctrl Pts',(-16.3571027292448,27.7740032659653,
3.69119958924195));
#223952=CARTESIAN_POINT('Ctrl Pts',(-16.3843475241928,27.7565713377489,
3.69119958941553));
#223953=CARTESIAN_POINT('Ctrl Pts',(-16.3947996759457,27.7502833104366,
3.69119958938924));
#223954=CARTESIAN_POINT('Ctrl Pts',(-15.9205006289375,28.1319447853846,
3.68854047049858));
#223955=CARTESIAN_POINT('Ctrl Pts',(-15.9477630122488,28.1144826763307,
3.68854047094956));
#223956=CARTESIAN_POINT('Ctrl Pts',(-16.0022228150174,28.077776177163,3.68854047048387));
#223957=CARTESIAN_POINT('Ctrl Pts',(-16.0800826948698,28.0178142967939,
3.68854047040799));
#223958=CARTESIAN_POINT('Ctrl Pts',(-16.1493161755292,27.958806058749,3.68854047040685));
#223959=CARTESIAN_POINT('Ctrl Pts',(-16.2106848841206,27.9044125875399,
3.68854047046405));
#223960=CARTESIAN_POINT('Ctrl Pts',(-16.2660933983764,27.8561949260168,
3.68854047040088));
#223961=CARTESIAN_POINT('Ctrl Pts',(-16.3181679554576,27.8137588754861,
3.68854047059401));
#223962=CARTESIAN_POINT('Ctrl Pts',(-16.3623306890494,27.7815611814219,
3.68854047022026));
#223963=CARTESIAN_POINT('Ctrl Pts',(-16.389230172894,27.7643518167665,3.68854047078344));
#223964=CARTESIAN_POINT('Ctrl Pts',(-16.3995339494139,27.7581530137283,
3.68854047071871));
#223965=CARTESIAN_POINT('',(-15.8049370920884,27.7960160646121,3.25030573745039));
#223966=CARTESIAN_POINT('Ctrl Pts',(-16.1183228898818,27.4855397734528,
3.40031874509203));
#223967=CARTESIAN_POINT('Ctrl Pts',(-16.103022966543,27.4966519968659,3.3916029113656));
#223968=CARTESIAN_POINT('Ctrl Pts',(-16.0888670811617,27.5078889843651,
3.38323056629594));
#223969=CARTESIAN_POINT('Ctrl Pts',(-16.0756983908583,27.5190518197768,
3.37526945829444));
#223970=CARTESIAN_POINT('Ctrl Pts',(-16.0625297005548,27.5302146551886,
3.36730835029294));
#223971=CARTESIAN_POINT('Ctrl Pts',(-16.0503473624376,27.5413038664631,
3.35975801083293));
#223972=CARTESIAN_POINT('Ctrl Pts',(-16.0389967064115,27.5521672690339,
3.35265853202102));
#223973=CARTESIAN_POINT('Ctrl Pts',(-16.0317540920093,27.5590989772749,
3.34812850420823));
#223974=CARTESIAN_POINT('Ctrl Pts',(-16.0248487489072,27.5659416630354,
3.34377647412441));
#223975=CARTESIAN_POINT('Ctrl Pts',(-16.018241874134,27.5726703149927,3.33959579063897));
#223976=CARTESIAN_POINT('Ctrl Pts',(-16.007049427863,27.5840690591936,3.33251345944714));
#223977=CARTESIAN_POINT('Ctrl Pts',(-15.996716416238,27.5951279441125,3.32595071366113));
#223978=CARTESIAN_POINT('Ctrl Pts',(-15.9870803375764,27.6057406095182,
3.31990896868549));
#223979=CARTESIAN_POINT('Ctrl Pts',(-15.9849578386547,27.6080782171355,
3.31857817867783));
#223980=CARTESIAN_POINT('Ctrl Pts',(-15.9828692675148,27.6103943274403,
3.31727259927974));
#223981=CARTESIAN_POINT('Ctrl Pts',(-15.9808130866353,27.6126880480701,
3.31599214302705));
#223982=CARTESIAN_POINT('Ctrl Pts',(-15.9751174977826,27.6190416183133,
3.31244529924885));
#223983=CARTESIAN_POINT('Ctrl Pts',(-15.9696700229795,27.6252231666169,
3.30909132914585));
#223984=CARTESIAN_POINT('Ctrl Pts',(-15.9644404475112,27.6312171865891,
3.30592737227334));
#223985=CARTESIAN_POINT('Ctrl Pts',(-15.9618256597769,27.6342141965752,
3.30434539383706));
#223986=CARTESIAN_POINT('Ctrl Pts',(-15.9592653986839,27.6371643829384,
3.30281094806199));
#223987=CARTESIAN_POINT('Ctrl Pts',(-15.9567562419836,27.6400662690466,
3.30132348078951));
#223988=CARTESIAN_POINT('Ctrl Pts',(-15.9552771609655,27.6417768535863,
3.30044665846613));
#223989=CARTESIAN_POINT('Ctrl Pts',(-15.9542298179933,27.642996463255,3.29981777884165));
#223990=CARTESIAN_POINT('Ctrl Pts',(-15.9528787640178,27.6445633591876,
3.2990289369425));
#223991=CARTESIAN_POINT('Ctrl Pts',(-15.9519378501472,27.6456545917686,
3.29847956415794));
#223992=CARTESIAN_POINT('Ctrl Pts',(-15.9508499440316,27.6469142831918,
3.29785240739906));
#223993=CARTESIAN_POINT('Ctrl Pts',(-15.9493789420663,27.6486256788598,
3.29700160650546));
#223994=CARTESIAN_POINT('Ctrl Pts',(-15.9400572167513,27.6594707767583,
3.29161008942045));
#223995=CARTESIAN_POINT('Ctrl Pts',(-15.9313729448266,27.6697609899485,
3.28667055610286));
#223996=CARTESIAN_POINT('Ctrl Pts',(-15.9230960887441,27.6795245519825,
3.2822179146295));
#223997=CARTESIAN_POINT('Ctrl Pts',(-15.914281028023,27.6899229920819,3.27747573902966));
#223998=CARTESIAN_POINT('Ctrl Pts',(-15.9059280051464,27.6997241156208,
3.27328522056507));
#223999=CARTESIAN_POINT('Ctrl Pts',(-15.8978030111659,27.7089807295129,
3.26965401483012));
#224000=CARTESIAN_POINT('Ctrl Pts',(-15.8956572635531,27.7114253291285,
3.26869504168431));
#224001=CARTESIAN_POINT('Ctrl Pts',(-15.8935276458411,27.7138320456749,
3.26777492882227));
#224002=CARTESIAN_POINT('Ctrl Pts',(-15.8914103163137,27.7162020466835,
3.26689352643205));
#224003=CARTESIAN_POINT('Ctrl Pts',(-15.8827773496018,27.7258652283233,
3.26329979319589));
#224004=CARTESIAN_POINT('Ctrl Pts',(-15.8743431074836,27.7349184470884,
3.26035022394258));
#224005=CARTESIAN_POINT('Ctrl Pts',(-15.8658950076216,27.7434580525356,
3.25799323418016));
#224006=CARTESIAN_POINT('Ctrl Pts',(-15.8567052143278,27.7527473850662,
3.25542931459282));
#224007=CARTESIAN_POINT('Ctrl Pts',(-15.8474993570848,27.761428985145,3.25356641357076));
#224008=CARTESIAN_POINT('Ctrl Pts',(-15.8380599443382,27.7696498099004,
3.25231843414542));
#224009=CARTESIAN_POINT('Ctrl Pts',(-15.8322163832421,27.7747389921417,
3.25154586023491));
#224010=CARTESIAN_POINT('Ctrl Pts',(-15.8262843895233,27.7796520351293,
3.25100860330689));
#224011=CARTESIAN_POINT('Ctrl Pts',(-15.8202207459737,27.7844275690257,
3.25068294705906));
#224012=CARTESIAN_POINT('Ctrl Pts',(-15.8152155957703,27.7883694670377,
3.25041413864021));
#224013=CARTESIAN_POINT('Ctrl Pts',(-15.8101222175131,27.7922174798837,
3.25028840463344));
#224014=CARTESIAN_POINT('Ctrl Pts',(-15.8049209963666,27.7959939013654,
3.25028992210522));
#224015=CARTESIAN_POINT('',(-15.784519481613,27.7680064011764,3.45773322435704));
#224016=CARTESIAN_POINT('Origin',(-15.9578718040188,28.0060529297489,3.40031197620611));
#224017=CARTESIAN_POINT('',(-15.9575554250154,28.0062856195566,3.70031199018158));
#224018=CARTESIAN_POINT('Origin',(-15.9575270185608,28.006241492576,3.40031357678924));
#224019=CARTESIAN_POINT('',(-16.2946456177034,27.7283424852419,3.70031196276926));
#224020=CARTESIAN_POINT('Ctrl Pts',(-15.9575554250129,28.0062856195531,
3.70031198349388));
#224021=CARTESIAN_POINT('Ctrl Pts',(-16.021592482854,27.9597708569879,3.70031204250715));
#224022=CARTESIAN_POINT('Ctrl Pts',(-16.0807228406948,27.9083415303289,
3.70031204162174));
#224023=CARTESIAN_POINT('Ctrl Pts',(-16.1903172479899,27.8118204931241,
3.70031203988518));
#224024=CARTESIAN_POINT('Ctrl Pts',(-16.2420834134018,27.7665160846992,
3.70031203897142));
#224025=CARTESIAN_POINT('Ctrl Pts',(-16.2946456177024,27.7283424852402,
3.70031197405332));
#224026=CARTESIAN_POINT('',(-16.1216237851317,27.4900875935457,3.45773320825373));
#224027=CARTESIAN_POINT('Origin',(-16.2946783060153,27.7283508073437,3.40031194703073));
#224028=CARTESIAN_POINT('Origin',(-16.2097603514601,27.6113381136983,3.40991340527687));
#224029=CARTESIAN_POINT('Origin',(-15.5653217073716,25.7814420657903,3.21031192887602));
#224030=CARTESIAN_POINT('',(-16.1813976219669,27.4633376124476,3.2038243705739));
#224031=CARTESIAN_POINT('Ctrl Pts',(-16.1814130077351,27.4633222346465,
3.20382387373374));
#224032=CARTESIAN_POINT('Ctrl Pts',(-16.1753161311268,27.4558709396622,
3.24564699946152));
#224033=CARTESIAN_POINT('Ctrl Pts',(-16.1750864528828,27.4474506686291,
3.28780519842333));
#224034=CARTESIAN_POINT('Ctrl Pts',(-16.1838188986765,27.4382096611431,
3.33759314370159));
#224035=CARTESIAN_POINT('Ctrl Pts',(-16.1854867043851,27.4367596873709,
3.34550990497206));
#224036=CARTESIAN_POINT('Ctrl Pts',(-16.1874180618856,27.4353514741627,
3.35334186458053));
#224037=CARTESIAN_POINT('',(-16.2277176237095,27.4130457460505,3.45773266809275));
#224038=CARTESIAN_POINT('Ctrl Pts',(-16.227728644067,27.4130639940313,3.45772957780645));
#224039=CARTESIAN_POINT('Ctrl Pts',(-16.2172332485045,27.41638376251,3.43987839012343));
#224040=CARTESIAN_POINT('Ctrl Pts',(-16.2086326607223,27.4202916192669,
3.42142681976977));
#224041=CARTESIAN_POINT('Ctrl Pts',(-16.2021413049992,27.4248056479734,
3.40293723787912));
#224042=CARTESIAN_POINT('',(-16.7437849397552,27.3999603619532,3.70030835231638));
#224043=CARTESIAN_POINT('Ctrl Pts',(-16.7437849331969,27.3999603659017,
3.70030660751685));
#224044=CARTESIAN_POINT('Ctrl Pts',(-16.7433723330989,27.3999455785782,
3.70030812493941));
#224045=CARTESIAN_POINT('Ctrl Pts',(-16.7414548672444,27.3998591830833,
3.70031911555202));
#224046=CARTESIAN_POINT('Ctrl Pts',(-16.7380315597199,27.3997249812448,
3.70030687015529));
#224047=CARTESIAN_POINT('Ctrl Pts',(-16.734658602303,27.3995927532508,3.70029480486421));
#224048=CARTESIAN_POINT('Ctrl Pts',(-16.7298235561209,27.3994142726627,
3.7002601879121));
#224049=CARTESIAN_POINT('Ctrl Pts',(-16.7235273494744,27.3992109541094,
3.70012142299874));
#224050=CARTESIAN_POINT('Ctrl Pts',(-16.7172970541844,27.3990097639807,
3.69998411073523));
#224051=CARTESIAN_POINT('Ctrl Pts',(-16.709635634636,27.398784540661,3.6997448249336));
#224052=CARTESIAN_POINT('Ctrl Pts',(-16.7005503816396,27.3985513907961,
3.6992747087698));
#224053=CARTESIAN_POINT('Ctrl Pts',(-16.6916754867879,27.3983236392369,
3.69881547758234));
#224054=CARTESIAN_POINT('Ctrl Pts',(-16.6814414237435,27.3980886912978,
3.69813580903561));
#224055=CARTESIAN_POINT('Ctrl Pts',(-16.6698677469158,27.397852293274,3.69706918310381));
#224056=CARTESIAN_POINT('Ctrl Pts',(-16.6607843484239,27.3976667604063,
3.69623206033595));
#224057=CARTESIAN_POINT('Ctrl Pts',(-16.6508759109028,27.3974802527214,
3.69515564532249));
#224058=CARTESIAN_POINT('Ctrl Pts',(-16.6401611028242,27.3972888544249,
3.69373992991174));
#224059=CARTESIAN_POINT('Ctrl Pts',(-16.6375052997626,27.3972414138942,
3.69338902662961));
#224060=CARTESIAN_POINT('Ctrl Pts',(-16.6363806840276,27.3972211091864,
3.69323150610627));
#224061=CARTESIAN_POINT('Ctrl Pts',(-16.6353348204259,27.3972030688323,
3.69308639840253));
#224062=CARTESIAN_POINT('Ctrl Pts',(-16.634736517814,27.397192748566,3.69300338727372));
#224063=CARTESIAN_POINT('Ctrl Pts',(-16.634164115637,27.3971830762937,3.69292347123097));
#224064=CARTESIAN_POINT('Ctrl Pts',(-16.6333463809701,27.3971688997786,
3.69280780579751));
#224065=CARTESIAN_POINT('Ctrl Pts',(-16.631099204233,27.3971299419891,3.69248995126368));
#224066=CARTESIAN_POINT('Ctrl Pts',(-16.6288764216229,27.397092009033,3.69216515162553));
#224067=CARTESIAN_POINT('Ctrl Pts',(-16.6266780435457,27.3970550903786,
3.69183400408252));
#224068=CARTESIAN_POINT('Ctrl Pts',(-16.6222812873913,27.3969812530698,
3.69117170899649));
#224069=CARTESIAN_POINT('Ctrl Pts',(-16.6179821493358,27.3969114729908,
3.69048403171816));
#224070=CARTESIAN_POINT('Ctrl Pts',(-16.6137806368117,27.3968455902252,
3.68977563075458));
#224071=CARTESIAN_POINT('Ctrl Pts',(-16.6053776117634,27.396713824694,3.68835882882742));
#224072=CARTESIAN_POINT('Ctrl Pts',(-16.5973650953169,27.3965976437152,
3.68685928211676));
#224073=CARTESIAN_POINT('Ctrl Pts',(-16.5897412675621,27.3964942636278,
3.68531232526703));
#224074=CARTESIAN_POINT('Ctrl Pts',(-16.5744936120526,27.396287503453,3.68221841156756));
#224075=CARTESIAN_POINT('Ctrl Pts',(-16.5608020852299,27.3961324842979,
3.67893755140267));
#224076=CARTESIAN_POINT('Ctrl Pts',(-16.5486314493487,27.3959945219363,
3.675721210588));
#224077=CARTESIAN_POINT('Ctrl Pts',(-16.5429730615358,27.3959303802963,
3.6742258652465));
#224078=CARTESIAN_POINT('Ctrl Pts',(-16.5366538956698,27.3958632705509,
3.67247702751927));
#224079=CARTESIAN_POINT('Ctrl Pts',(-16.5302079309673,27.3957946178812,
3.67058741128289));
#224080=CARTESIAN_POINT('Ctrl Pts',(-16.5239494259803,27.3957279617489,
3.66875274832943));
#224081=CARTESIAN_POINT('Ctrl Pts',(-16.5175716676653,27.3956596494226,
3.66678526076119));
#224082=CARTESIAN_POINT('Ctrl Pts',(-16.5115496760415,27.3956009465638,
3.66483694968903));
#224083=CARTESIAN_POINT('Ctrl Pts',(-16.5104333529154,27.3955900645561,
3.66447578267943));
#224084=CARTESIAN_POINT('Ctrl Pts',(-16.5093292114668,27.3955795445596,
3.66411540952236));
#224085=CARTESIAN_POINT('Ctrl Pts',(-16.5082402174074,27.3955695020904,
3.6637569768649));
#224086=CARTESIAN_POINT('Ctrl Pts',(-16.4952261330912,27.3954494890019,
3.65947350737721));
#224087=CARTESIAN_POINT('Ctrl Pts',(-16.4826638580889,27.3953562017198,
3.65491100172799));
#224088=CARTESIAN_POINT('Ctrl Pts',(-16.4705593271087,27.3953033444126,
3.65011548103598));
#224089=CARTESIAN_POINT('Ctrl Pts',(-16.4489448533887,27.3952089596835,
3.64155235239099));
#224090=CARTESIAN_POINT('Ctrl Pts',(-16.428789378692,27.3952438811378,3.63224647697163));
#224091=CARTESIAN_POINT('Ctrl Pts',(-16.4100925117833,27.3954440937828,
3.62244227892602));
#224092=CARTESIAN_POINT('Ctrl Pts',(-16.4078481512847,27.3954681271866,
3.62126538897318));
#224093=CARTESIAN_POINT('Ctrl Pts',(-16.4056247722697,27.3954945686843,
3.62008127651906));
#224094=CARTESIAN_POINT('Ctrl Pts',(-16.4034223457748,27.395523501066,3.61889032981929));
#224095=CARTESIAN_POINT('Ctrl Pts',(-16.3826745528366,27.3957960563886,
3.60767110612057));
#224096=CARTESIAN_POINT('Ctrl Pts',(-16.3633369119263,27.3963949881458,
3.59555937675831));
#224097=CARTESIAN_POINT('Ctrl Pts',(-16.3455042764815,27.397286405201,3.5827784026866));
#224098=CARTESIAN_POINT('Ctrl Pts',(-16.3275174031436,27.3981855322936,
3.56988688351246));
#224099=CARTESIAN_POINT('Ctrl Pts',(-16.3110617650568,27.3993821657741,
3.55631530450334));
#224100=CARTESIAN_POINT('Ctrl Pts',(-16.2961923045236,27.4008723208314,
3.5423049668461));
#224101=CARTESIAN_POINT('Ctrl Pts',(-16.281010842606,27.4023937433608,3.5280006545194));
#224102=CARTESIAN_POINT('Ctrl Pts',(-16.2674827975616,27.4042211515865,
3.51323980423664));
#224103=CARTESIAN_POINT('Ctrl Pts',(-16.2556220264654,27.4063827127047,
3.4982793103761));
#224104=CARTESIAN_POINT('Ctrl Pts',(-16.2449869005531,27.4083209066444,
3.48486477479257));
#224105=CARTESIAN_POINT('Ctrl Pts',(-16.235691490101,27.410528330494,3.47129006562462));
#224106=CARTESIAN_POINT('Ctrl Pts',(-16.2277176237095,27.4130457460504,
3.45773266809268));
#224107=CARTESIAN_POINT('',(-15.5723392904674,25.7911032646375,3.70031194429373));
#224108=CARTESIAN_POINT('',(-16.7437849441445,27.3999603587615,3.70030922471805));
#224109=CARTESIAN_POINT('',(-15.2186043872984,26.1378580282745,3.20516567353955));
#224110=CARTESIAN_POINT('Ctrl Pts',(-15.2186141569221,26.1378485221162,
3.20516581810048));
#224111=CARTESIAN_POINT('Ctrl Pts',(-15.2186010389459,26.1378611719645,
3.20688418746661));
#224112=CARTESIAN_POINT('Ctrl Pts',(-15.2185945148353,26.1378674632389,
3.20859962547528));
#224113=CARTESIAN_POINT('Ctrl Pts',(-15.2185945148353,26.1378674632395,
3.21031192875047));
#224114=CARTESIAN_POINT('Ctrl Pts',(-15.2185945148341,26.1378674632626,
3.27179354039927));
#224115=CARTESIAN_POINT('Ctrl Pts',(-15.2275267804377,26.1292649859226,
3.33733190746372));
#224116=CARTESIAN_POINT('Ctrl Pts',(-15.263696689228,26.0942989919842,3.45779215720427));
#224117=CARTESIAN_POINT('Ctrl Pts',(-15.2909252709063,26.0679289340176,
3.51271486170468));
#224118=CARTESIAN_POINT('Ctrl Pts',(-15.3538080159386,26.0067081052773,
3.59994197662274));
#224119=CARTESIAN_POINT('Ctrl Pts',(-15.393792107986,25.9676358974761,3.63784424407292));
#224120=CARTESIAN_POINT('Ctrl Pts',(-15.4810130306382,25.8818082800317,
3.68802653671672));
#224121=CARTESIAN_POINT('Ctrl Pts',(-15.5282406528414,25.8350466597572,
3.70031194395843));
#224122=CARTESIAN_POINT('Ctrl Pts',(-15.57233928112,25.7911032737959,3.70031194397408));
#224123=CARTESIAN_POINT('Ctrl Pts',(-16.1813975728781,27.4633376478619,
3.20382412928748));
#224124=CARTESIAN_POINT('Ctrl Pts',(-15.8604550243681,27.0215271807431,
3.20427281336988));
#224125=CARTESIAN_POINT('Ctrl Pts',(-15.5395244638465,26.5796968633088,
3.20471919539699));
#224126=CARTESIAN_POINT('Ctrl Pts',(-15.2186050105184,26.1378579497729,
3.20516548728605));
#224127=CARTESIAN_POINT('Origin',(-16.0594558650777,28.1462809232804,2.50031194425659));
#224128=CARTESIAN_POINT('',(-16.0594385656673,28.1463036768483,3.0003119444541));
#224129=CARTESIAN_POINT('Ctrl Pts',(-16.0594385646855,28.1463036775623,
3.00031194630638));
#224130=CARTESIAN_POINT('Ctrl Pts',(-16.0480282496531,28.1306080245972,
3.00031352995498));
#224131=CARTESIAN_POINT('Ctrl Pts',(-16.0363288438515,28.1145104225574,
3.00144825697627));
#224132=CARTESIAN_POINT('Ctrl Pts',(-16.0244666981258,28.0981857937204,
3.00386780666297));
#224133=CARTESIAN_POINT('Ctrl Pts',(-16.0130091571489,28.0824179800248,
3.00620482817003));
#224134=CARTESIAN_POINT('Ctrl Pts',(-16.0014002054683,28.0664389366159,
3.0097408634008));
#224135=CARTESIAN_POINT('Ctrl Pts',(-15.9897706105541,28.0504295754304,
3.01457038747654));
#224136=CARTESIAN_POINT('Ctrl Pts',(-15.9782303115853,28.0345431395102,
3.01936282884038));
#224137=CARTESIAN_POINT('Ctrl Pts',(-15.966670090819,28.0186274081896,3.02542931896895));
#224138=CARTESIAN_POINT('Ctrl Pts',(-15.9552287073154,28.0028742789148,
3.0328145172832));
#224139=CARTESIAN_POINT('Ctrl Pts',(-15.9438739144145,27.9872403723684,
3.04014382298857));
#224140=CARTESIAN_POINT('Ctrl Pts',(-15.9326366182546,27.9717672376211,
3.04877210488033));
#224141=CARTESIAN_POINT('Ctrl Pts',(-15.9216569063061,27.9566485828883,
3.05869216609314));
#224142=CARTESIAN_POINT('Ctrl Pts',(-15.9202208312662,27.9546711610032,
3.05998964569637));
#224143=CARTESIAN_POINT('Ctrl Pts',(-15.9187891632855,27.9526998039873,
3.06130915055029));
#224144=CARTESIAN_POINT('Ctrl Pts',(-15.9173622150159,27.9507349441696,
3.06265059831177));
#224145=CARTESIAN_POINT('Ctrl Pts',(-15.9071870334317,27.9367240610429,
3.07221609893268));
#224146=CARTESIAN_POINT('Ctrl Pts',(-15.8972596440202,27.9230542512645,
3.08289481956983));
#224147=CARTESIAN_POINT('Ctrl Pts',(-15.8877009197075,27.9098929850058,
3.09461215514105));
#224148=CARTESIAN_POINT('Ctrl Pts',(-15.8781606918714,27.8967571862725,
3.10630681724494));
#224149=CARTESIAN_POINT('Ctrl Pts',(-15.8689881440549,27.8841285711737,
3.11903572231134));
#224150=CARTESIAN_POINT('Ctrl Pts',(-15.8602897781751,27.872154814536,3.13267828303729));
#224151=CARTESIAN_POINT('Ctrl Pts',(-15.851597694881,27.8601897062068,3.14631099012429));
#224152=CARTESIAN_POINT('Ctrl Pts',(-15.8433794834438,27.8488790266148,
3.1608554943952));
#224153=CARTESIAN_POINT('Ctrl Pts',(-15.8357216092848,27.8383428573818,
3.17615180689609));
#224154=CARTESIAN_POINT('Ctrl Pts',(-15.8280481826724,27.8277852901371,
3.19147918483131));
#224155=CARTESIAN_POINT('Ctrl Pts',(-15.8209376607716,27.8180057805148,
3.20756074939753));
#224156=CARTESIAN_POINT('Ctrl Pts',(-15.8144521154768,27.8090908255418,
3.22420486121405));
#224157=CARTESIAN_POINT('Ctrl Pts',(-15.8111154312056,27.8045042582318,
3.23276792624263));
#224158=CARTESIAN_POINT('Ctrl Pts',(-15.8079437392687,27.8001459340147,
3.24147945709739));
#224159=CARTESIAN_POINT('Ctrl Pts',(-15.8049426098141,27.7960236623271,
3.25031115788631));
#224160=CARTESIAN_POINT('',(-16.4639983055271,27.8524350114186,2.50028973634443));
#224161=CARTESIAN_POINT('Ctrl Pts',(-16.1813822730308,27.4633529384812,
3.20382515483009));
#224162=CARTESIAN_POINT('Ctrl Pts',(-16.1921920006616,27.478234866151,3.12456138446532));
#224163=CARTESIAN_POINT('Ctrl Pts',(-16.2109905770319,27.504115171685,3.04677864635353));
#224164=CARTESIAN_POINT('Ctrl Pts',(-16.2865410199554,27.6081266940244,
2.80792358059344));
#224165=CARTESIAN_POINT('Ctrl Pts',(-16.3825741215088,27.7403370253053,
2.6388610552268));
#224166=CARTESIAN_POINT('Ctrl Pts',(-16.4639983001941,27.8524350151037,
2.50031194425134));
#224167=CARTESIAN_POINT('Origin',(-16.0594558849239,28.1462809082011,2.50031194971065));
#224168=CARTESIAN_POINT('Origin',(-27.5365978559407,42.2795081236161,0.500311936933002));
#224169=CARTESIAN_POINT('',(-27.1482371425885,42.5616002294626,2.90014284042925));
#224170=CARTESIAN_POINT('',(-27.1482371460758,42.5616002344341,1.85240837575876));
#224171=CARTESIAN_POINT('Ctrl Pts',(-27.1482371422745,42.5616002287479,
2.90014284119163));
#224172=CARTESIAN_POINT('Ctrl Pts',(-27.1575382192369,42.5744051701086,
2.91597381837896));
#224173=CARTESIAN_POINT('Ctrl Pts',(-27.167934731497,42.5873837302211,2.93202457265236));
#224174=CARTESIAN_POINT('Ctrl Pts',(-27.1795069673911,42.6002667507385,
2.94841071538348));
#224175=CARTESIAN_POINT('Ctrl Pts',(-27.1906814666528,42.6127069830824,
2.96423366796819));
#224176=CARTESIAN_POINT('Ctrl Pts',(-27.2029526993303,42.6250574563633,
2.98036935066382));
#224177=CARTESIAN_POINT('Ctrl Pts',(-27.2163490055748,42.6370562647942,
2.99692185920473));
#224178=CARTESIAN_POINT('Ctrl Pts',(-27.225852394499,42.6455682636292,3.00866426964725));
#224179=CARTESIAN_POINT('Ctrl Pts',(-27.2359210711202,42.653902839474,3.02061644918808));
#224180=CARTESIAN_POINT('Ctrl Pts',(-27.2465494567913,42.6619632523221,
3.03281556103909));
#224181=CARTESIAN_POINT('Ctrl Pts',(-27.2592705239342,42.67161072431,3.04741662330218));
#224182=CARTESIAN_POINT('Ctrl Pts',(-27.2730938208028,42.6810931650064,
3.06267191697354));
#224183=CARTESIAN_POINT('Ctrl Pts',(-27.2880321456359,42.6901357978736,
3.07866383659106));
#224184=CARTESIAN_POINT('Ctrl Pts',(-27.2972408720657,42.6957101265356,
3.08852205124975));
#224185=CARTESIAN_POINT('Ctrl Pts',(-27.3068724665303,42.7011168926673,
3.09866019134014));
#224186=CARTESIAN_POINT('Ctrl Pts',(-27.3169203644937,42.7062888622696,
3.10909755837903));
#224187=CARTESIAN_POINT('Ctrl Pts',(-27.3300941246795,42.713069811626,3.12278194996446));
#224188=CARTESIAN_POINT('Ctrl Pts',(-27.3439837378915,42.7194468648405,
3.1369767940625));
#224189=CARTESIAN_POINT('Ctrl Pts',(-27.35855804333,42.725267951516,3.15169398389368));
#224190=CARTESIAN_POINT('Ctrl Pts',(-27.3658451960493,42.7281784948537,
3.15905257880928));
#224191=CARTESIAN_POINT('Ctrl Pts',(-27.3733032630483,42.7309500696208,
3.16654136402377));
#224192=CARTESIAN_POINT('Ctrl Pts',(-27.3809271503608,42.7335638805726,
3.17415918776433));
#224193=CARTESIAN_POINT('Ctrl Pts',(-27.3847548677034,42.7348761939765,
3.17798386077561));
#224194=CARTESIAN_POINT('Ctrl Pts',(-27.388957221807,42.7362580521401,3.18217455210738));
#224195=CARTESIAN_POINT('Ctrl Pts',(-27.3930342371468,42.7375359462845,
3.18622856002978));
#224196=CARTESIAN_POINT('Ctrl Pts',(-27.3970776504435,42.7388033082501,
3.19024915553219));
#224197=CARTESIAN_POINT('Ctrl Pts',(-27.4009973627599,42.7399690263523,
3.19413531138186));
#224198=CARTESIAN_POINT('Ctrl Pts',(-27.4042906789213,42.7409133791883,
3.19739665322597));
#224199=CARTESIAN_POINT('Ctrl Pts',(-27.4178817097697,42.7448105842838,
3.21085573077503));
#224200=CARTESIAN_POINT('Ctrl Pts',(-27.4325568690125,42.7483683472562,
3.2252718658939));
#224201=CARTESIAN_POINT('Ctrl Pts',(-27.4482353521274,42.7513047607541,
3.2406588828822));
#224202=CARTESIAN_POINT('Ctrl Pts',(-27.4630762612088,42.7540843055243,
3.25522389650519));
#224203=CARTESIAN_POINT('Ctrl Pts',(-27.4788162302922,42.7563062635295,
3.27065883012645));
#224204=CARTESIAN_POINT('Ctrl Pts',(-27.4953435077987,42.7577320017307,
3.28697540873713));
#224205=CARTESIAN_POINT('Ctrl Pts',(-27.5123371589758,42.7591979720124,
3.30375241542826));
#224206=CARTESIAN_POINT('Ctrl Pts',(-27.5301636819362,42.7598218366252,
3.32145274109521));
#224207=CARTESIAN_POINT('Ctrl Pts',(-27.5486689779866,42.7593563150353,
3.34002022839778));
#224208=CARTESIAN_POINT('Ctrl Pts',(-27.5579216260118,42.7591235542404,
3.34930397204908));
#224209=CARTESIAN_POINT('Ctrl Pts',(-27.5673434880741,42.7586186812977,
3.35880365570049));
#224210=CARTESIAN_POINT('Ctrl Pts',(-27.5769127639727,42.7578121137428,
3.36850673945436));
#224211=CARTESIAN_POINT('Ctrl Pts',(-27.581697401922,42.7574088299654,3.3733582813313));
#224212=CARTESIAN_POINT('Ctrl Pts',(-27.5865189038674,42.7569301322678,
3.37826067323393));
#224213=CARTESIAN_POINT('Ctrl Pts',(-27.5913743670281,42.7563723942513,
3.38321190606271));
#224214=CARTESIAN_POINT('Ctrl Pts',(-27.5938020986085,42.7560935252431,
3.38568752247711));
#224215=CARTESIAN_POINT('Ctrl Pts',(-27.5962383211285,42.7557948966616,
3.38817534912309));
#224216=CARTESIAN_POINT('Ctrl Pts',(-27.5986826685081,42.7554760582732,
3.39067512035185));
#224217=CARTESIAN_POINT('Ctrl Pts',(-27.6002996123163,42.7552651456336,
3.39232872721803));
#224218=CARTESIAN_POINT('Ctrl Pts',(-27.6025085609264,42.7549642178355,
3.39459041918991));
#224219=CARTESIAN_POINT('Ctrl Pts',(-27.6041413301988,42.7547321527404,
3.39626373886951));
#224220=CARTESIAN_POINT('Ctrl Pts',(-27.6049768317917,42.7546134031045,
3.39711999044238));
#224221=CARTESIAN_POINT('Ctrl Pts',(-27.6056616088744,42.7545137476087,
3.39782217944475));
#224222=CARTESIAN_POINT('Ctrl Pts',(-27.6060397174015,42.7544584648608,
3.39820999439423));
#224223=CARTESIAN_POINT('Ctrl Pts',(-27.6129288660815,42.7534512115389,
3.40527599438144));
#224224=CARTESIAN_POINT('Ctrl Pts',(-27.6211371486473,42.7521021752002,
3.41377585070181));
#224225=CARTESIAN_POINT('Ctrl Pts',(-27.630544877693,42.7502245519174,3.42362897161062));
#224226=CARTESIAN_POINT('Ctrl Pts',(-27.6403960753902,42.7482584198074,
3.43394655638972));
#224227=CARTESIAN_POINT('Ctrl Pts',(-27.6515637421361,42.7457116281975,
3.44574799521627));
#224228=CARTESIAN_POINT('Ctrl Pts',(-27.6638687828495,42.742327861675,3.45894075368031));
#224229=CARTESIAN_POINT('Ctrl Pts',(-27.6754515033159,42.7391427261954,
3.47135908182961));
#224230=CARTESIAN_POINT('Ctrl Pts',(-27.6880422527144,42.7352144576315,
3.485010179691));
#224231=CARTESIAN_POINT('Ctrl Pts',(-27.7014455139284,42.7303132349954,
3.49981687063262));
#224232=CARTESIAN_POINT('Ctrl Pts',(-27.7144285221279,42.7255656879129,
3.51415930467425));
#224233=CARTESIAN_POINT('Ctrl Pts',(-27.7281740426058,42.7199040002542,
3.52958600170166));
#224234=CARTESIAN_POINT('Ctrl Pts',(-27.7424564905414,42.7131234155329,
3.54602681935539));
#224235=CARTESIAN_POINT('Ctrl Pts',(-27.7561128610503,42.7066400607441,
3.5617469464905));
#224236=CARTESIAN_POINT('Ctrl Pts',(-27.7702598804274,42.6991327815774,
3.57839423407837));
#224237=CARTESIAN_POINT('Ctrl Pts',(-27.7846567418336,42.6904421669959,
3.59590736548657));
#224238=CARTESIAN_POINT('Ctrl Pts',(-27.7891996436289,42.687699860359,3.60143360025896));
#224239=CARTESIAN_POINT('Ctrl Pts',(-27.7937671008159,42.6848399372109,
3.60704604760526));
#224240=CARTESIAN_POINT('Ctrl Pts',(-27.7983506677015,42.6818580514614,
3.6127427809995));
#224241=CARTESIAN_POINT('Ctrl Pts',(-20.0239279268784,46.8348739710892,
0.504550196305118));
#224242=CARTESIAN_POINT('Ctrl Pts',(-19.7056828675569,46.9709361686593,
0.504550214839128));
#224243=CARTESIAN_POINT('Ctrl Pts',(-19.3860679757768,47.1037486693602,
0.504550211555426));
#224244=CARTESIAN_POINT('Ctrl Pts',(-19.0651164341642,47.2332976845117,
0.504550186454367));
#224245=CARTESIAN_POINT('Ctrl Pts',(-20.0249170735585,46.837187593467,0.207716701574938));
#224246=CARTESIAN_POINT('Ctrl Pts',(-19.7066563093706,46.9732565054812,
0.207716720109872));
#224247=CARTESIAN_POINT('Ctrl Pts',(-19.387025645125,47.1060755602589,0.207716716826098));
#224248=CARTESIAN_POINT('Ctrl Pts',(-19.0660582650854,47.2356309684396,
0.207716691723689));
#224249=CARTESIAN_POINT('Ctrl Pts',(-19.942401814904,46.6441871130667,-0.0021844708037122));
#224250=CARTESIAN_POINT('Ctrl Pts',(-19.6254521062789,46.7796954976012,
-0.0021844523450909));
#224251=CARTESIAN_POINT('Ctrl Pts',(-19.3071381408147,46.9119674124853,
-0.0021844556154349));
#224252=CARTESIAN_POINT('Ctrl Pts',(-18.987492966075,47.0409891251627,-0.00218448061424681));
#224253=CARTESIAN_POINT('Ctrl Pts',(-19.8257114541473,46.3712521502984,
0.000329883041558787));
#224254=CARTESIAN_POINT('Ctrl Pts',(-19.5106157857805,46.5059678601807,
0.000329901392035481));
#224255=CARTESIAN_POINT('Ctrl Pts',(-19.1941638409799,46.6374660325795,
0.000329898140876139));
#224256=CARTESIAN_POINT('Ctrl Pts',(-18.8763884739925,46.7657330152701,
0.000329873288222871));
#224257=CARTESIAN_POINT('',(-19.8273764678454,46.3751464285616,0.000311944211688342));
#224258=CARTESIAN_POINT('',(-20.0239349171019,46.8348905065318,0.500313493903235));
#224259=CARTESIAN_POINT('Origin',(-19.8273764080857,46.3751462805008,0.500311943988834));
#224260=CARTESIAN_POINT('Origin',(0.00585740254685163,-0.0141375306479574,
0.500315021430495));
#224261=CARTESIAN_POINT('Origin',(0.,5.6843418860808E-13,-1.4210854715202E-13));
#224262=CARTESIAN_POINT('Origin',(-23.1560030950872,50.9577207247457,11.2003119437031));
#224263=CARTESIAN_POINT('',(-23.5605455310954,50.6638748171872,11.2003119437414));
#224264=CARTESIAN_POINT('',(-23.5605634540843,50.6638994926475,9.70029661653818));
#224265=CARTESIAN_POINT('',(-23.5605455310954,50.6638748171872,11.2003119437414));
#224266=CARTESIAN_POINT('',(-23.3564024119394,51.4158038106255,11.20031194379));
#224267=CARTESIAN_POINT('Origin',(-23.1560030950872,50.9577207247457,11.200311943703));
#224268=CARTESIAN_POINT('',(-23.3564022301061,51.4158038906791,8.90031002983548));
#224269=CARTESIAN_POINT('',(-23.3564021125475,51.4158039414282,6.47531194375198));
#224270=CARTESIAN_POINT('Ctrl Pts',(-23.3564023479791,51.4158038405651,
8.90031195415681));
#224271=CARTESIAN_POINT('Ctrl Pts',(-23.4331695394881,51.3822202235899,
9.0188114207819));
#224272=CARTESIAN_POINT('Ctrl Pts',(-23.5105119889951,51.3229428208487,
9.15233955593759));
#224273=CARTESIAN_POINT('Ctrl Pts',(-23.5652169176141,51.245025525257,9.27480093545086));
#224274=CARTESIAN_POINT('',(-23.6559669657802,50.9512082679805,9.61988140719818));
#224275=CARTESIAN_POINT('Ctrl Pts',(-23.5652222993145,51.2450178598437,
9.2747936548972));
#224276=CARTESIAN_POINT('Ctrl Pts',(-23.5773032582919,51.2278100292026,
9.30184959385711));
#224277=CARTESIAN_POINT('Ctrl Pts',(-23.5879554068315,51.2103287629353,
9.32760585859113));
#224278=CARTESIAN_POINT('Ctrl Pts',(-23.5972840315199,51.1928188658214,
9.35206243421955));
#224279=CARTESIAN_POINT('Ctrl Pts',(-23.6068714129275,51.1748232804434,
9.37719738458003));
#224280=CARTESIAN_POINT('Ctrl Pts',(-23.6150615298247,51.1567976511078,
9.40095954449821));
#224281=CARTESIAN_POINT('Ctrl Pts',(-23.621998736122,51.1389610712255,9.42334889782148));
#224282=CARTESIAN_POINT('Ctrl Pts',(-23.6292550319656,51.1203040650881,
9.44676809057709));
#224283=CARTESIAN_POINT('Ctrl Pts',(-23.6351412187667,51.1018540935485,
9.46868528275654));
#224284=CARTESIAN_POINT('Ctrl Pts',(-23.6398439205438,51.0838082187472,
9.4891004558742));
#224285=CARTESIAN_POINT('Ctrl Pts',(-23.6446718671176,51.0652817368338,
9.51005933648749));
#224286=CARTESIAN_POINT('Ctrl Pts',(-23.6482532310765,51.0471810162631,
9.52943512756643));
#224287=CARTESIAN_POINT('Ctrl Pts',(-23.6508002182197,51.029663808777,9.54722780910871));
#224288=CARTESIAN_POINT('Ctrl Pts',(-23.6534574851362,51.011388139013,9.56579088043959));
#224289=CARTESIAN_POINT('Ctrl Pts',(-23.654989629167,50.9937474241122,9.58263078297817));
#224290=CARTESIAN_POINT('Ctrl Pts',(-23.6556365135441,50.9768635419285,
9.59774749400979));
#224291=CARTESIAN_POINT('Ctrl Pts',(-23.6559720795663,50.9681051650325,
9.60558916520854));
#224292=CARTESIAN_POINT('Ctrl Pts',(-23.6560693336818,50.9595495428956,
9.61296713738551));
#224293=CARTESIAN_POINT('Ctrl Pts',(-23.6559606824999,50.9512083499678,
9.61988140736996));
#224294=CARTESIAN_POINT('',(-23.6449112744925,50.8529938165296,9.70032351211429));
#224295=CARTESIAN_POINT('Ctrl Pts',(-23.6449112744925,50.8529938165296,
9.70032351211422));
#224296=CARTESIAN_POINT('Ctrl Pts',(-23.646957658475,50.8625492523521,9.70437542375816));
#224297=CARTESIAN_POINT('Ctrl Pts',(-23.6484805654642,50.8710082736939,
9.70683167632424));
#224298=CARTESIAN_POINT('Ctrl Pts',(-23.6496573299949,50.8783260102336,
9.70768964544333));
#224299=CARTESIAN_POINT('Ctrl Pts',(-23.650411382276,50.8830151012,9.70823941861757));
#224300=CARTESIAN_POINT('Ctrl Pts',(-23.6510224142283,50.8872362101055,
9.70813292930461));
#224301=CARTESIAN_POINT('Ctrl Pts',(-23.6515270312437,50.8909825118703,
9.70736948656628));
#224302=CARTESIAN_POINT('Ctrl Pts',(-23.652517653167,50.8983369381906,9.70587075962938));
#224303=CARTESIAN_POINT('Ctrl Pts',(-23.6531449213643,50.9042284822057,
9.70066255917569));
#224304=CARTESIAN_POINT('Ctrl Pts',(-23.6535026451069,50.90778510775,9.69445359245129));
#224305=CARTESIAN_POINT('Ctrl Pts',(-23.6536115177118,50.9088675606084,
9.69256390412301));
#224306=CARTESIAN_POINT('Ctrl Pts',(-23.6536952501647,50.9097338440491,
9.69058151693949));
#224307=CARTESIAN_POINT('Ctrl Pts',(-23.6537550407543,50.9103596954756,
9.68858279229027));
#224308=CARTESIAN_POINT('Ctrl Pts',(-23.6538831633006,50.91170080415,9.68429981577057));
#224309=CARTESIAN_POINT('Ctrl Pts',(-23.6539622635083,50.9125742119069,
9.67914673591924));
#224310=CARTESIAN_POINT('Ctrl Pts',(-23.6540149654307,50.9131513902137,
9.67056406123087));
#224311=CARTESIAN_POINT('Ctrl Pts',(-23.6540413163919,50.913439979367,9.66627272388668));
#224312=CARTESIAN_POINT('Ctrl Pts',(-23.6540753617672,50.9138177835581,
9.66250210241996));
#224313=CARTESIAN_POINT('Ctrl Pts',(-23.6541164929343,50.9142848555841,
9.65925219675611));
#224314=CARTESIAN_POINT('Ctrl Pts',(-23.6541576241015,50.91475192761,9.65600229109225));
#224315=CARTESIAN_POINT('Ctrl Pts',(-23.6541717485323,50.9149036594071,
9.65465701355826));
#224316=CARTESIAN_POINT('Ctrl Pts',(-23.6542602466368,50.9159539495762,
9.65106462706344));
#224317=CARTESIAN_POINT('Ctrl Pts',(-23.6544015124157,50.9176304833241,
9.64533025253403));
#224318=CARTESIAN_POINT('Ctrl Pts',(-23.6546390669847,50.9205059906864,
9.64022893451443));
#224319=CARTESIAN_POINT('Ctrl Pts',(-23.654910612709,50.9245846916725,9.63576066749206));
#224320=CARTESIAN_POINT('Ctrl Pts',(-23.6551814151051,50.9286522276383,
9.63130463188656));
#224321=CARTESIAN_POINT('Ctrl Pts',(-23.6554860131534,50.9339167997233,
9.62747818627822));
#224322=CARTESIAN_POINT('Ctrl Pts',(-23.6557109153523,50.9403814791012,
9.62428131781869));
#224323=CARTESIAN_POINT('Ctrl Pts',(-23.6558256142416,50.9436784301665,
9.62265093241874));
#224324=CARTESIAN_POINT('Ctrl Pts',(-23.6559187544277,50.9472874685175,
9.62118429639163));
#224325=CARTESIAN_POINT('Ctrl Pts',(-23.655970107418,50.951208226822,9.61988140716783));
#224326=CARTESIAN_POINT('Origin',(-23.1560016523997,50.9577185513199,9.70026871579357));
#224327=CARTESIAN_POINT('Origin',(-22.9533379741157,50.5006287483084,8.90031195357345));
#224328=CARTESIAN_POINT('',(-23.0748344004728,51.5389823717733,8.90030810608749));
#224329=CARTESIAN_POINT('Ctrl Pts',(-23.631355168769,51.0890933694438,8.38398111277506));
#224330=CARTESIAN_POINT('Ctrl Pts',(-23.6353076237067,51.1055395339436,
8.40628532974328));
#224331=CARTESIAN_POINT('Ctrl Pts',(-23.6518934472939,51.1693292952732,
8.50150741538997));
#224332=CARTESIAN_POINT('Ctrl Pts',(-23.6694979970765,51.2464635784744,
8.68015324655374));
#224333=CARTESIAN_POINT('Ctrl Pts',(-23.6728314669074,51.2729024707058,
8.84873638788974));
#224334=CARTESIAN_POINT('Ctrl Pts',(-23.6718966931119,51.2767317213533,
8.92298280878407));
#224335=CARTESIAN_POINT('Ctrl Pts',(-23.7504950319219,51.1771195927075,
8.45415620428454));
#224336=CARTESIAN_POINT('Ctrl Pts',(-23.7556695235187,51.1882633097515,
8.48092138497513));
#224337=CARTESIAN_POINT('Ctrl Pts',(-23.7756766832402,51.2293658243857,
8.5940860787472));
#224338=CARTESIAN_POINT('Ctrl Pts',(-23.7916023126215,51.2643940275628,
8.79322022049422));
#224339=CARTESIAN_POINT('Ctrl Pts',(-23.7862955252233,51.2524984638225,
8.96631911651475));
#224340=CARTESIAN_POINT('Ctrl Pts',(-23.7808446114294,51.2399819274285,
9.03964607736263));
#224341=CARTESIAN_POINT('Ctrl Pts',(-23.876771047015,51.1960945098282,8.55708936076574));
#224342=CARTESIAN_POINT('Ctrl Pts',(-23.8804160251921,51.2009476015493,
8.58680523005333));
#224343=CARTESIAN_POINT('Ctrl Pts',(-23.8925817100561,51.2160007723146,
8.71108354187285));
#224344=CARTESIAN_POINT('Ctrl Pts',(-23.890795202318,51.2079524865302,8.91577401069192));
#224345=CARTESIAN_POINT('Ctrl Pts',(-23.8655061995409,51.1631171263616,
9.07983054091048));
#224346=CARTESIAN_POINT('Ctrl Pts',(-23.8509807639508,51.1377379373468,
9.14682225196444));
#224347=CARTESIAN_POINT('Ctrl Pts',(-23.9824165116501,51.141626706136,8.67023099761042));
#224348=CARTESIAN_POINT('Ctrl Pts',(-23.9821085539788,51.1405822030163,
8.70073322832091));
#224349=CARTESIAN_POINT('Ctrl Pts',(-23.9768603904417,51.1319459589258,
8.82682911801638));
#224350=CARTESIAN_POINT('Ctrl Pts',(-23.9451762429399,51.0893273468504,
9.02087452316955));
#224351=CARTESIAN_POINT('Ctrl Pts',(-23.8929250026434,51.024212581215,9.16427810712435));
#224352=CARTESIAN_POINT('Ctrl Pts',(-23.8667494000233,50.9922953701717,
9.22089601984055));
#224353=CARTESIAN_POINT('Ctrl Pts',(-23.7339361731503,51.2505906275562,
8.90030739907068));
#224354=CARTESIAN_POINT('Ctrl Pts',(-23.7473776764229,51.2447112446096,
8.88597646506801));
#224355=CARTESIAN_POINT('Ctrl Pts',(-23.7608652086881,51.2388295777937,
8.87190443176287));
#224356=CARTESIAN_POINT('Ctrl Pts',(-23.7743634069052,51.2329417711324,
8.85799503505732));
#224357=CARTESIAN_POINT('Ctrl Pts',(-23.7813765034509,51.2298827142202,
8.8507682970572));
#224358=CARTESIAN_POINT('Ctrl Pts',(-23.7883918036147,51.2268214136476,
8.8435855721281));
#224359=CARTESIAN_POINT('Ctrl Pts',(-23.7954001292206,51.2237537851828,
8.83643306286805));
#224360=CARTESIAN_POINT('Ctrl Pts',(-23.8114717167682,51.2167190578871,
8.82003083140452));
#224361=CARTESIAN_POINT('Ctrl Pts',(-23.827503616617,51.2096534812191,8.80378732992794));
#224362=CARTESIAN_POINT('Ctrl Pts',(-23.8434454562898,51.2026439185057,
8.78745983007828));
#224363=CARTESIAN_POINT('Ctrl Pts',(-23.857935546674,51.1962726841091,8.77261919979824));
#224364=CARTESIAN_POINT('Ctrl Pts',(-23.8723513014058,51.1899477608553,
8.75771031483228));
#224365=CARTESIAN_POINT('Ctrl Pts',(-23.8866727132238,51.1836990636525,
8.74253710874035));
#224366=CARTESIAN_POINT('Ctrl Pts',(-23.8996874192154,51.1780205064014,
8.72874832738642));
#224367=CARTESIAN_POINT('Ctrl Pts',(-23.9126244136454,51.1724045721501,
8.71474159079431));
#224368=CARTESIAN_POINT('Ctrl Pts',(-23.9254821058783,51.1668455745131,
8.70034866402242));
#224369=CARTESIAN_POINT('Origin',(-0.474032269643345,0.880010895676975,
11.2003118833005));
#224370=CARTESIAN_POINT('',(-31.0624990521807,47.1734545520651,6.47531192903919));
#224371=CARTESIAN_POINT('',(-23.9252927880418,51.1669364418773,3.20031194396819));
#224372=CARTESIAN_POINT('',(-23.9254843845141,51.1668508177996,8.70034867448453));
#224373=CARTESIAN_POINT('',(-23.9251475169123,51.1670114018786,1.75031194271668));
#224374=CARTESIAN_POINT('Ctrl Pts',(-23.9251450026279,51.1670060104153,
1.75031194271668));
#224375=CARTESIAN_POINT('Ctrl Pts',(-23.9251743462804,51.1669811255493,
2.23364527691082));
#224376=CARTESIAN_POINT('Ctrl Pts',(-23.9252322757759,51.1669557829175,
2.71697861043904));
#224377=CARTESIAN_POINT('Ctrl Pts',(-23.9252927880418,51.1669364418773,
3.20031194396719));
#224378=CARTESIAN_POINT('Origin',(-0.474032268852866,0.880010901294668,
1.75031196130554));
#224379=CARTESIAN_POINT('Origin',(-0.47403226895085,0.880010901471309,1.75031196095567));
#224380=CARTESIAN_POINT('',(-23.9181610243339,51.1560296657599,1.63186585463883));
#224381=CARTESIAN_POINT('Ctrl Pts',(-23.9181610243338,51.1560296657599,
1.63186585463882));
#224382=CARTESIAN_POINT('Ctrl Pts',(-23.9182059729232,51.1561164752513,
1.63230874990722));
#224383=CARTESIAN_POINT('Ctrl Pts',(-23.9184175820041,51.1565284611295,
1.63441600249369));
#224384=CARTESIAN_POINT('Ctrl Pts',(-23.9186251547565,51.1569304861762,
1.63655448914152));
#224385=CARTESIAN_POINT('Ctrl Pts',(-23.9187330895871,51.1571395333889,
1.63766647128539));
#224386=CARTESIAN_POINT('Ctrl Pts',(-23.918840188292,51.1573464347532,1.63878675634649));
#224387=CARTESIAN_POINT('Ctrl Pts',(-23.9189252689953,51.1575101138142,
1.63968430312129));
#224388=CARTESIAN_POINT('Ctrl Pts',(-23.9191739710549,51.1579885691869,
1.64230795011612));
#224389=CARTESIAN_POINT('Ctrl Pts',(-23.9194142236596,51.15844681432,1.64492227227227));
#224390=CARTESIAN_POINT('Ctrl Pts',(-23.9196462369787,51.1588853295852,
1.6475268777593));
#224391=CARTESIAN_POINT('Ctrl Pts',(-23.9201102636167,51.1597623601156,
1.65273608873334));
#224392=CARTESIAN_POINT('Ctrl Pts',(-23.9205413341221,51.1605604733389,
1.65790643241816));
#224393=CARTESIAN_POINT('Ctrl Pts',(-23.9209411354077,51.1612835242827,
1.66303498436426));
#224394=CARTESIAN_POINT('Ctrl Pts',(-23.921740737979,51.1627296261703,1.67329208825647));
#224395=CARTESIAN_POINT('Ctrl Pts',(-23.9224152769189,51.1638755073475,
1.68338202652846));
#224396=CARTESIAN_POINT('Ctrl Pts',(-23.9229782059383,51.1647519397248,
1.69328343926389));
#224397=CARTESIAN_POINT('Ctrl Pts',(-23.9241040639771,51.1665048044793,
1.71308626473474));
#224398=CARTESIAN_POINT('Ctrl Pts',(-23.9247839779541,51.1671809366573,
1.73213522381748));
#224399=CARTESIAN_POINT('Ctrl Pts',(-23.9251475169124,51.1670114018785,
1.75031194271669));
#224400=CARTESIAN_POINT('',(-23.6992632025618,50.6654841562269,1.20031194247233));
#224401=CARTESIAN_POINT('Ctrl Pts',(-23.6992632025618,50.6654841562268,
1.20031194190074));
#224402=CARTESIAN_POINT('Ctrl Pts',(-23.7087631244169,50.68695541776,1.20031193417828));
#224403=CARTESIAN_POINT('Ctrl Pts',(-23.7180436410647,50.7079239728153,
1.20181565530429));
#224404=CARTESIAN_POINT('Ctrl Pts',(-23.7270362923842,50.728238430981,1.20460832985739));
#224405=CARTESIAN_POINT('Ctrl Pts',(-23.7363667486525,50.7493159927361,
1.20750590998849));
#224406=CARTESIAN_POINT('Ctrl Pts',(-23.7453873117143,50.7696894029336,
1.21179042049908));
#224407=CARTESIAN_POINT('Ctrl Pts',(-23.7540453275045,50.7892405733259,
1.21721678023974));
#224408=CARTESIAN_POINT('Ctrl Pts',(-23.7628926499492,50.809219228115,1.22276178679659));
#224409=CARTESIAN_POINT('Ctrl Pts',(-23.7713615216901,50.8283395578563,
1.22949847222575));
#224410=CARTESIAN_POINT('Ctrl Pts',(-23.7794190837813,50.8465255437745,
1.23717038206626));
#224411=CARTESIAN_POINT('Ctrl Pts',(-23.7877532819974,50.8653358997708,
1.24510568763181));
#224412=CARTESIAN_POINT('Ctrl Pts',(-23.7956475800255,50.8831469457391,
1.25404092096514));
#224413=CARTESIAN_POINT('Ctrl Pts',(-23.8030883437776,50.899923288551,1.26370754957745));
#224414=CARTESIAN_POINT('Ctrl Pts',(-23.8060529421501,50.9066074301597,
1.26755899176887));
#224415=CARTESIAN_POINT('Ctrl Pts',(-23.808945779503,50.9131278224735,1.27152675476229));
#224416=CARTESIAN_POINT('Ctrl Pts',(-23.8117668658056,50.9194840979986,
1.27559480101184));
#224417=CARTESIAN_POINT('Ctrl Pts',(-23.8192620873424,50.9363718100718,
1.28640301621438));
#224418=CARTESIAN_POINT('Ctrl Pts',(-23.8262482373521,50.9520986079678,
1.29791670521069));
#224419=CARTESIAN_POINT('Ctrl Pts',(-23.8327352805338,50.9666901394158,
1.30985675985489));
#224420=CARTESIAN_POINT('Ctrl Pts',(-23.8393934667317,50.981666628792,1.3221118204129));
#224421=CARTESIAN_POINT('Ctrl Pts',(-23.8455261617325,50.9954477988894,
1.33481568153599));
#224422=CARTESIAN_POINT('Ctrl Pts',(-23.8511620731422,51.0080999174727,
1.34770462741803));
#224423=CARTESIAN_POINT('Ctrl Pts',(-23.8570574656818,51.0213345480554,
1.36118698898671));
#224424=CARTESIAN_POINT('Ctrl Pts',(-23.8624095754955,51.0333344091325,
1.37487151866415));
#224425=CARTESIAN_POINT('Ctrl Pts',(-23.8672660115162,51.0442070700278,
1.38850331040933));
#224426=CARTESIAN_POINT('Ctrl Pts',(-23.8712898060591,51.0532156008496,
1.39979791595945));
#224427=CARTESIAN_POINT('Ctrl Pts',(-23.8749736886587,51.0614511004833,
1.41105724503092));
#224428=CARTESIAN_POINT('Ctrl Pts',(-23.8783496270023,51.0689852770828,
1.42216066792213));
#224429=CARTESIAN_POINT('Ctrl Pts',(-23.8827193073383,51.0787372156506,
1.43653249694626));
#224430=CARTESIAN_POINT('Ctrl Pts',(-23.886572227513,51.087314817709,1.45064144973823));
#224431=CARTESIAN_POINT('Ctrl Pts',(-23.8899818002933,51.0948856495569,
1.46427699980349));
#224432=CARTESIAN_POINT('Ctrl Pts',(-23.8934905180394,51.1026766291807,
1.47830905002612));
#224433=CARTESIAN_POINT('Ctrl Pts',(-23.8965301079443,51.1094022489511,
1.4918400694607));
#224434=CARTESIAN_POINT('Ctrl Pts',(-23.8991811227621,51.1152463730282,
1.5046969742453));
#224435=CARTESIAN_POINT('Ctrl Pts',(-23.9019371002779,51.1213218858652,
1.51806292764246));
#224436=CARTESIAN_POINT('Ctrl Pts',(-23.9042734916262,51.1264455089968,
1.53070071896535));
#224437=CARTESIAN_POINT('Ctrl Pts',(-23.9062755197964,51.1308125559031,
1.54247060882063));
#224438=CARTESIAN_POINT('Ctrl Pts',(-23.9069605194993,51.1323067535762,
1.54649771052386));
#224439=CARTESIAN_POINT('Ctrl Pts',(-23.9076063068193,51.1337122324715,
1.55042363635213));
#224440=CARTESIAN_POINT('Ctrl Pts',(-23.908216050698,51.1350362923158,1.55424403966836));
#224441=CARTESIAN_POINT('Ctrl Pts',(-23.91006914827,51.1390602967679,1.56585478371314));
#224442=CARTESIAN_POINT('Ctrl Pts',(-23.9115900271249,51.1423348274022,
1.57648792500459));
#224443=CARTESIAN_POINT('Ctrl Pts',(-23.912860490058,51.1450444572205,1.58605108436648));
#224444=CARTESIAN_POINT('Ctrl Pts',(-23.9142038006151,51.1479094556756,
1.59616258986198));
#224445=CARTESIAN_POINT('Ctrl Pts',(-23.9152675269235,51.1501437132256,
1.6050784580619));
#224446=CARTESIAN_POINT('Ctrl Pts',(-23.9161288896462,51.1519236618547,
1.61273137154812));
#224447=CARTESIAN_POINT('Ctrl Pts',(-23.9169902523688,51.1537036104838,
1.62038428503433));
#224448=CARTESIAN_POINT('Ctrl Pts',(-23.9176493726831,51.1550295106369,
1.62677504735469));
#224449=CARTESIAN_POINT('Ctrl Pts',(-23.9181610242756,51.1560296656473,
1.63186585406464));
#224450=CARTESIAN_POINT('Origin',(-0.47403553108218,0.880014432526792,1.20031196116656));
#224451=CARTESIAN_POINT('Origin',(-30.3360647475245,43.5973928272568,1.75031197660992));
#224452=CARTESIAN_POINT('',(-30.4288539061418,43.7197107659473,1.20031194387991));
#224453=CARTESIAN_POINT('',(-31.7558964499681,45.4690628970232,1.20031194394898));
#224454=CARTESIAN_POINT('Origin',(-30.4181646512149,43.7212285435031,1.51997061411123));
#224455=CARTESIAN_POINT('Origin',(-30.6172763257807,43.5746577401267,1.75959709628778));
#224456=CARTESIAN_POINT('Origin',(-29.1392943556467,44.5844181540433,1.70031194394255));
#224457=CARTESIAN_POINT('',(-30.4288539061418,43.7197107659473,1.20031194387991));
#224458=CARTESIAN_POINT('Origin',(-29.1392943557489,44.5844181539626,1.70031194400423));
#224459=CARTESIAN_POINT('',(-29.1714212901062,44.626768959136,1.20031194389441));
#224460=CARTESIAN_POINT('Origin',(-29.1714212892575,44.6267689591897,1.70031194378943));
#224461=CARTESIAN_POINT('',(-29.1392943558057,44.5844181537412,1.20031194401051));
#224462=CARTESIAN_POINT('Origin',(-28.3826856056394,45.2250966458217,1.70031194353641));
#224463=CARTESIAN_POINT('',(-28.9100039483497,46.0629721512643,1.20031194369361));
#224464=CARTESIAN_POINT('Origin',(-28.3826856057826,45.2250966448942,1.20031194353658));
#224465=CARTESIAN_POINT('Origin',(-28.9100039479816,46.0629721538947,1.70031194393268));
#224466=CARTESIAN_POINT('Origin',(-0.474032269756464,0.880010902885715,
1.70031191949334));
#224467=CARTESIAN_POINT('',(-22.9525188290372,49.3033742155521,1.20031194480887));
#224468=CARTESIAN_POINT('Origin',(-0.47403226891106,0.880010901746147,1.20031191788783));
#224469=CARTESIAN_POINT('',(-22.7419923732304,48.8498561781594,1.70031194474561));
#224470=CARTESIAN_POINT('Origin',(-22.9525188312981,49.3033742157725,1.70031194393289));
#224471=CARTESIAN_POINT('Origin',(-0.474032268865017,0.880010901159949,
1.70031191771045));
#224472=CARTESIAN_POINT('Origin',(7.54513678446862,-36.0228921306805,9.75031194427729));
#224473=CARTESIAN_POINT('',(12.6542569426181,-37.6927745166054,9.75031194420922));
#224474=CARTESIAN_POINT('',(7.88204029660442,-38.2084762308648,9.75031194427949));
#224475=CARTESIAN_POINT('Origin',(5.70932587104771,4.23595144824091,9.75031192758095));
#224476=CARTESIAN_POINT('',(7.72058449470961,-36.7146891184291,9.75031194428773));
#224477=CARTESIAN_POINT('',(7.74748735351054,-36.9635940404078,9.75031194422797));
#224478=CARTESIAN_POINT('',(12.4928015478771,-36.1989911361246,9.75031194441193));
#224479=CARTESIAN_POINT('Origin',(5.70932587127345,4.23595144663494,9.75031196998927));
#224480=CARTESIAN_POINT('',(12.5197043395902,-36.4478954376543,9.75031194432134));
#224481=CARTESIAN_POINT('Origin',(-18.7033578574467,47.3800498364176,1.87584536786204));
#224482=CARTESIAN_POINT('',(-18.4734312470444,47.0635061470134,0.710620447932513));
#224483=CARTESIAN_POINT('Ctrl Pts',(-18.4734313773568,47.0635060524297,
0.710620447937862));
#224484=CARTESIAN_POINT('Ctrl Pts',(-18.4722145938538,47.0618309737531,
0.710439351338972));
#224485=CARTESIAN_POINT('Ctrl Pts',(-18.4710002473997,47.06015925602,0.710260530292464));
#224486=CARTESIAN_POINT('Ctrl Pts',(-18.4697883499933,47.0584909153123,
0.710083989378314));
#224487=CARTESIAN_POINT('Ctrl Pts',(-18.447789149022,47.0282060394459,0.706879296448581));
#224488=CARTESIAN_POINT('Ctrl Pts',(-18.4265979402195,46.9990323338292,
0.704430180783491));
#224489=CARTESIAN_POINT('Ctrl Pts',(-18.406224488261,46.9709827100293,0.702756684807931));
#224490=CARTESIAN_POINT('Ctrl Pts',(-18.4028484263816,46.9663346383213,
0.702479371666302));
#224491=CARTESIAN_POINT('Ctrl Pts',(-18.3994947854172,46.9617174530154,
0.702223247521372));
#224492=CARTESIAN_POINT('Ctrl Pts',(-18.3961635629912,46.9571312160979,
0.701988278487518));
#224493=CARTESIAN_POINT('Ctrl Pts',(-18.3847547485382,46.9414242114799,
0.701183553444681));
#224494=CARTESIAN_POINT('Ctrl Pts',(-18.3736088896532,46.9260801902365,
0.700627212097827));
#224495=CARTESIAN_POINT('Ctrl Pts',(-18.3627212180895,46.9110915334634,
0.700311946485034));
#224496=CARTESIAN_POINT('',(-17.1005873305022,45.1734895958495,1.70031218595867));
#224497=CARTESIAN_POINT('',(-17.1005873230317,45.1734895992446,1.10031419195238));
#224498=CARTESIAN_POINT('',(-7.27598108829469,31.6477936741093,1.70031194380442));
#224499=CARTESIAN_POINT('',(-17.1005873407542,45.1734896077166,1.70031194373969));
#224500=CARTESIAN_POINT('',(-7.27598060027589,31.6477938875299,1.00029254843733));
#224501=CARTESIAN_POINT('',(-7.27598137406623,31.6477935082804,1.00031065448931));
#224502=CARTESIAN_POINT('',(-6.97710082600068,31.2363212573302,0.500311015164954));
#224503=CARTESIAN_POINT('Ctrl Pts',(-7.27598063988828,31.6477939455797,
1.00029260677588));
#224504=CARTESIAN_POINT('Ctrl Pts',(-7.12529336754814,31.4403403292577,
0.748142889971368));
#224505=CARTESIAN_POINT('Ctrl Pts',(-6.97710082878256,31.2363212531843,
0.500311016914388));
#224506=CARTESIAN_POINT('',(-12.7252661141527,39.1499137997374,0.500311003677609));
#224507=CARTESIAN_POINT('',(-18.4734312537295,47.0635061449227,1.10031419194975));
#224508=CARTESIAN_POINT('Origin',(30.9263805586006,38.9632444504535,1.02592879371727));
#224509=CARTESIAN_POINT('',(32.1846622736141,38.0192583680281,1.49424996757119));
#224510=CARTESIAN_POINT('Ctrl Pts',(32.3522552282945,37.8927469058913,1.56035978913751));
#224511=CARTESIAN_POINT('Ctrl Pts',(32.3199455055109,37.9170039318723,1.54355556372513));
#224512=CARTESIAN_POINT('Ctrl Pts',(32.2865195915531,37.9420989557043,1.52954159492269));
#224513=CARTESIAN_POINT('Ctrl Pts',(32.232089120442,37.9829634769083,1.50892745772662));
#224514=CARTESIAN_POINT('Ctrl Pts',(32.2083871393825,38.0007581071548,1.50076118810903));
#224515=CARTESIAN_POINT('Ctrl Pts',(32.1845681308662,38.0186405975811,1.493118304912));
#224516=CARTESIAN_POINT('Ctrl Pts',(31.0667362083758,38.8578702673468,1.20261953453303));
#224517=CARTESIAN_POINT('Ctrl Pts',(31.2489072885806,38.7211025007574,1.21149730435514));
#224518=CARTESIAN_POINT('Ctrl Pts',(31.4376771602716,38.5793805890296,1.24549294940481));
#224519=CARTESIAN_POINT('Ctrl Pts',(31.8262680031851,38.2876399809734,1.34611899909273));
#224520=CARTESIAN_POINT('Ctrl Pts',(32.0316749368534,38.1334275366158,1.42010458797871));
#224521=CARTESIAN_POINT('Ctrl Pts',(32.1844035018807,38.0187641953473,1.49403994540648));
#224522=CARTESIAN_POINT('Origin',(13.8783768221463,-35.9432387800248,7.67583954820246));
#224523=CARTESIAN_POINT('',(13.7060562793213,-35.9766389507658,1.70031196053962));
#224524=CARTESIAN_POINT('',(13.70605627935,-35.9766389521482,7.50031194394538));
#224525=CARTESIAN_POINT('',(13.7060562806882,-35.9766389513737,6.70031995148562));
#224526=CARTESIAN_POINT('',(13.3157365875847,-36.0522929904249,7.50031194404372));
#224527=CARTESIAN_POINT('',(13.7060562652406,-35.9766389549068,7.50031194394531));
#224528=CARTESIAN_POINT('',(13.3157365880288,-36.0522929891212,1.70031196050708));
#224529=CARTESIAN_POINT('',(13.3157365859446,-36.0522929903783,6.70031995266662));
#224530=CARTESIAN_POINT('Origin',(5.70933755213296,4.23589112594399,1.70031432203153));
#224531=CARTESIAN_POINT('Ctrl Pts',(33.312881542509,-28.2063895380435,1.64282060039085));
#224532=CARTESIAN_POINT('Ctrl Pts',(33.3128815426344,-28.2063895375617,
11.7003279439784));
#224533=CARTESIAN_POINT('Ctrl Pts',(33.3128649711042,-28.2087609800718,
1.6428206003927));
#224534=CARTESIAN_POINT('Ctrl Pts',(33.3128649712294,-28.2087609795897,
11.7003279439802));
#224535=CARTESIAN_POINT('Ctrl Pts',(33.3118525023639,-28.4066216900854,
1.64282060054916));
#224536=CARTESIAN_POINT('Ctrl Pts',(33.3118525024891,-28.4066216896031,
11.7003279441365));
#224537=CARTESIAN_POINT('Ctrl Pts',(33.3631951779451,-28.7462587026513,
1.6428206002923));
#224538=CARTESIAN_POINT('Ctrl Pts',(33.3631951780704,-28.7462587021696,
11.7003279438797));
#224539=CARTESIAN_POINT('Ctrl Pts',(33.5157678637658,-29.1075274438217,
1.64282060025769));
#224540=CARTESIAN_POINT('Ctrl Pts',(33.5157678638911,-29.1075274433399,
11.7003279438451));
#224541=CARTESIAN_POINT('Ctrl Pts',(33.6181554431013,-29.2760881171446,
1.64282060029628));
#224542=CARTESIAN_POINT('Ctrl Pts',(33.6181554432266,-29.276088116662,11.7003279438837));
#224543=CARTESIAN_POINT('Ctrl Pts',(33.6487406507067,-29.3219601246318,
1.64282060040811));
#224544=CARTESIAN_POINT('Ctrl Pts',(33.6487406508319,-29.3219601241498,
11.7003279439955));
#224545=CARTESIAN_POINT('Ctrl Pts',(33.6500331345481,-29.3238911420613,
1.64282060041295));
#224546=CARTESIAN_POINT('Ctrl Pts',(33.6500331346733,-29.323891141579,11.7003279440004));
#224547=CARTESIAN_POINT('',(33.646148027975,-29.3180638223703,11.700327944011));
#224548=CARTESIAN_POINT('',(33.3128454503009,-28.2135193982839,11.7003279438806));
#224549=CARTESIAN_POINT('Ctrl Pts',(33.6461478907989,-29.3180639134636,
11.700327944041));
#224550=CARTESIAN_POINT('Ctrl Pts',(33.5379491069892,-29.1551527663149,
11.7003279440411));
#224551=CARTESIAN_POINT('Ctrl Pts',(33.4541513001205,-28.9760239846649,
11.7003279439159));
#224552=CARTESIAN_POINT('Ctrl Pts',(33.3414284248335,-28.6024841403335,
11.7003279439158));
#224553=CARTESIAN_POINT('Ctrl Pts',(33.3122145186576,-28.4081230916002,
11.7003279440409));
#224554=CARTESIAN_POINT('Ctrl Pts',(33.3128450824512,-28.2135193970918,
11.7003279440408));
#224555=CARTESIAN_POINT('',(33.6461531216762,-29.3179968180559,1.71031199913379));
#224556=CARTESIAN_POINT('',(33.6461481650692,-29.3180637313446,11.7003279440058));
#224557=CARTESIAN_POINT('',(33.3128395643647,-28.2134312605035,1.70280603990172));
#224558=CARTESIAN_POINT('Ctrl Pts',(33.3128036015971,-28.2134312026201,
1.70280625853392));
#224559=CARTESIAN_POINT('Ctrl Pts',(33.3126252029927,-28.2750122238728,
1.70397540855115));
#224560=CARTESIAN_POINT('Ctrl Pts',(33.3154226850557,-28.3375560355868,
1.7050164478395));
#224561=CARTESIAN_POINT('Ctrl Pts',(33.3213801592131,-28.4007446510439,
1.70593016190643));
#224562=CARTESIAN_POINT('Ctrl Pts',(33.3250103796116,-28.4392489894124,
1.70648693871426));
#224563=CARTESIAN_POINT('Ctrl Pts',(33.3298138948697,-28.477991775755,1.70699643671148));
#224564=CARTESIAN_POINT('Ctrl Pts',(33.3358317531947,-28.5168915459408,
1.70745881531047));
#224565=CARTESIAN_POINT('Ctrl Pts',(33.3456373316221,-28.5802753490761,
1.70821222115201));
#224566=CARTESIAN_POINT('Ctrl Pts',(33.3586676247454,-28.6440785136583,
1.7088405404843));
#224567=CARTESIAN_POINT('Ctrl Pts',(33.3750619163966,-28.7079309938403,
1.70934433542683));
#224568=CARTESIAN_POINT('Ctrl Pts',(33.3802867523571,-28.7282806827274,
1.70950489411327));
#224569=CARTESIAN_POINT('Ctrl Pts',(33.3858531947933,-28.7486349932304,
1.70965280327681));
#224570=CARTESIAN_POINT('Ctrl Pts',(33.3917655489592,-28.768980844399,1.7097880761886));
#224571=CARTESIAN_POINT('Ctrl Pts',(33.4100030595477,-28.8317405617148,
1.71020534502804));
#224572=CARTESIAN_POINT('Ctrl Pts',(33.4315326822984,-28.8944236088255,
1.7105024149956));
#224573=CARTESIAN_POINT('Ctrl Pts',(33.4564742550102,-28.95661239521,1.71067954447762));
#224574=CARTESIAN_POINT('Ctrl Pts',(33.4604901329294,-28.9666254997142,
1.71070806434619));
#224575=CARTESIAN_POINT('Ctrl Pts',(33.4645944434167,-28.9766256829859,
1.71073347433378));
#224576=CARTESIAN_POINT('Ctrl Pts',(33.4687876620423,-28.9866110768958,
1.7107557749861));
#224577=CARTESIAN_POINT('Ctrl Pts',(33.4932519397007,-29.0448683420067,
1.71088588252382));
#224578=CARTESIAN_POINT('Ctrl Pts',(33.5207440999969,-29.1026260036535,
1.71091016656016));
#224579=CARTESIAN_POINT('Ctrl Pts',(33.5512679099126,-29.1594492589547,
1.71082863475414));
#224580=CARTESIAN_POINT('Ctrl Pts',(33.5801807534264,-29.2132735323013,
1.7107514059824));
#224581=CARTESIAN_POINT('Ctrl Pts',(33.6118135960393,-29.266259184556,1.71057923311361));
#224582=CARTESIAN_POINT('Ctrl Pts',(33.6461531216762,-29.3179968180557,
1.71031199913373));
#224583=CARTESIAN_POINT('',(33.3128457817146,-28.2134312580294,1.70280596126204));
#224584=CARTESIAN_POINT('Ctrl Pts',(26.0085145215053,-34.447289519467,1.64043022226927));
#224585=CARTESIAN_POINT('Ctrl Pts',(26.0085145214503,-34.4472895203171,
11.7003279440659));
#224586=CARTESIAN_POINT('Ctrl Pts',(25.8945594282181,-34.2756352654379,
1.64043022211686));
#224587=CARTESIAN_POINT('Ctrl Pts',(25.8945594281631,-34.2756352662877,
11.7003279439133));
#224588=CARTESIAN_POINT('Ctrl Pts',(25.6365064249673,-33.9916797542588,
1.64043022217186));
#224589=CARTESIAN_POINT('Ctrl Pts',(25.6365064249124,-33.9916797551092,
11.7003279439684));
#224590=CARTESIAN_POINT('Ctrl Pts',(25.3041366737857,-33.793876101314,1.64043022248251));
#224591=CARTESIAN_POINT('Ctrl Pts',(25.3041366737307,-33.7938761021641,
11.7003279442791));
#224592=CARTESIAN_POINT('Ctrl Pts',(25.1155370822195,-33.7088735705595,
1.64043022246467));
#224593=CARTESIAN_POINT('Ctrl Pts',(25.1155370821645,-33.7088735714099,
11.7003279442613));
#224594=CARTESIAN_POINT('Ctrl Pts',(25.1133128630011,-33.7078744430508,
1.64043022246432));
#224595=CARTESIAN_POINT('Ctrl Pts',(25.1133128629461,-33.7078744439009,
11.7003279442609));
#224596=CARTESIAN_POINT('',(26.0085134717245,-34.4472905261472,1.71031193235265));
#224597=CARTESIAN_POINT('',(26.0085143803563,-34.4472893074729,11.7003279440468));
#224598=CARTESIAN_POINT('',(26.0085145499062,-34.4472895626666,6.70531994106213));
#224599=CARTESIAN_POINT('',(25.1199515173354,-33.7108696727759,11.7003279440742));
#224600=CARTESIAN_POINT('Ctrl Pts',(25.1199525633357,-33.7108669560663,
11.7003279441898));
#224601=CARTESIAN_POINT('Ctrl Pts',(25.1199605601986,-33.7108705722612,
11.7003279441898));
#224602=CARTESIAN_POINT('Ctrl Pts',(25.1199685570184,-33.7108741884801,
11.7003279441898));
#224603=CARTESIAN_POINT('Ctrl Pts',(25.119976553795,-33.7108778047231,11.7003279441898));
#224604=CARTESIAN_POINT('Ctrl Pts',(25.1733675902663,-33.7350219029759,
11.7003279441164));
#224605=CARTESIAN_POINT('Ctrl Pts',(25.2248338171036,-33.760241606655,11.7003279440837));
#224606=CARTESIAN_POINT('Ctrl Pts',(25.2743499937466,-33.7866081635807,
11.7003279440692));
#224607=CARTESIAN_POINT('Ctrl Pts',(25.3134187824842,-33.8074116567441,
11.7003279440577));
#224608=CARTESIAN_POINT('Ctrl Pts',(25.351274341887,-33.8289285409375,11.7003279440575));
#224609=CARTESIAN_POINT('Ctrl Pts',(25.3879179008267,-33.8511752936275,
11.7003279440575));
#224610=CARTESIAN_POINT('Ctrl Pts',(25.4319404708536,-33.8779019341752,
11.7003279440574));
#224611=CARTESIAN_POINT('Ctrl Pts',(25.4742073290491,-33.9056800800591,
11.7003279440573));
#224612=CARTESIAN_POINT('Ctrl Pts',(25.5147290455893,-33.9344904687079,
11.7003279440566));
#224613=CARTESIAN_POINT('Ctrl Pts',(25.5315711118408,-33.9464649484629,
11.7003279440563));
#224614=CARTESIAN_POINT('Ctrl Pts',(25.548111980223,-33.9586171980214,11.7003279440559));
#224615=CARTESIAN_POINT('Ctrl Pts',(25.5643534993998,-33.970943398105,11.7003279440553));
#224616=CARTESIAN_POINT('Ctrl Pts',(25.5748295525379,-33.9788940045515,
11.7003279440549));
#224617=CARTESIAN_POINT('Ctrl Pts',(25.5848867715988,-33.9866882514548,
11.7003279440511));
#224618=CARTESIAN_POINT('Ctrl Pts',(25.5950308049446,-33.994711912092,11.7003279440458));
#224619=CARTESIAN_POINT('Ctrl Pts',(25.6026556839776,-34.0007429886543,
11.7003279440417));
#224620=CARTESIAN_POINT('Ctrl Pts',(25.6103289555689,-34.0069043742142,
11.7003279440368));
#224621=CARTESIAN_POINT('Ctrl Pts',(25.6182529040931,-34.0133747070908,
11.7003279440319));
#224622=CARTESIAN_POINT('Ctrl Pts',(25.6183424079135,-34.0134477918048,
11.7003279440319));
#224623=CARTESIAN_POINT('Ctrl Pts',(25.6184319435982,-34.0135209160833,
11.7003279440318));
#224624=CARTESIAN_POINT('Ctrl Pts',(25.6185215114304,-34.0135940801938,
11.7003279440318));
#224625=CARTESIAN_POINT('Ctrl Pts',(25.6597383873316,-34.0472623737225,
11.7003279440063));
#224626=CARTESIAN_POINT('Ctrl Pts',(25.6995549071273,-34.0826661711938,
11.7003279439858));
#224627=CARTESIAN_POINT('Ctrl Pts',(25.7379351976423,-34.1198705445266,
11.7003279439722));
#224628=CARTESIAN_POINT('Ctrl Pts',(25.7755925854203,-34.1563741638279,
11.7003279439589));
#224629=CARTESIAN_POINT('Ctrl Pts',(25.8118676571904,-34.1946115750257,
11.7003279439523));
#224630=CARTESIAN_POINT('Ctrl Pts',(25.8467522516819,-34.2346022358944,
11.7003279439541));
#224631=CARTESIAN_POINT('Ctrl Pts',(25.8807632595576,-34.2735914430667,
11.7003279439557));
#224632=CARTESIAN_POINT('Ctrl Pts',(25.9134528691408,-34.3142474254311,
11.7003279439653));
#224633=CARTESIAN_POINT('Ctrl Pts',(25.9448335727378,-34.3565433143293,
11.7003279439841));
#224634=CARTESIAN_POINT('Ctrl Pts',(25.9666920995691,-34.3860049170456,
11.7003279439971));
#224635=CARTESIAN_POINT('Ctrl Pts',(25.9879159667363,-34.4162612662677,
11.7003279440146));
#224636=CARTESIAN_POINT('Ctrl Pts',(26.0085142112982,-34.447289053125,11.7003279440368));
#224637=CARTESIAN_POINT('',(25.120200347826,-33.7109070644803,1.70041415602562));
#224638=CARTESIAN_POINT('Ctrl Pts',(25.1199525633357,-33.7108669560661,
11.7003279441897));
#224639=CARTESIAN_POINT('Ctrl Pts',(25.1200813592651,-33.7109251975124,
8.36702850027834));
#224640=CARTESIAN_POINT('Ctrl Pts',(25.1201367964358,-33.7109502735825,
5.03372905636716));
#224641=CARTESIAN_POINT('Ctrl Pts',(25.1201606102887,-33.7109610442067,
1.7003896660745));
#224642=CARTESIAN_POINT('',(25.5061154866056,-33.9284034914488,1.71031192577601));
#224643=CARTESIAN_POINT('Ctrl Pts',(25.1201992522237,-33.7108756181847,
1.70039072720269));
#224644=CARTESIAN_POINT('Ctrl Pts',(25.1462761742597,-33.7227026921318,
1.70181632611908));
#224645=CARTESIAN_POINT('Ctrl Pts',(25.1737842285289,-33.7356270006546,
1.70308956965081));
#224646=CARTESIAN_POINT('Ctrl Pts',(25.2025818810411,-33.7498248236234,
1.70421124280467));
#224647=CARTESIAN_POINT('Ctrl Pts',(25.2300135395344,-33.7633491840158,
1.70527971027384));
#224648=CARTESIAN_POINT('Ctrl Pts',(25.2586154758302,-33.7780290180067,
1.70621064704554));
#224649=CARTESIAN_POINT('Ctrl Pts',(25.2882313184877,-33.7940487730117,
1.70700459243292));
#224650=CARTESIAN_POINT('Ctrl Pts',(25.3064656682707,-33.8039120688016,
1.70749342126921));
#224651=CARTESIAN_POINT('Ctrl Pts',(25.3250836985549,-33.8142839360752,
1.70793031634004));
#224652=CARTESIAN_POINT('Ctrl Pts',(25.3440416467402,-33.8252142162683,
1.70831537275848));
#224653=CARTESIAN_POINT('Ctrl Pts',(25.3750942782107,-33.8431177340639,
1.70894608526705));
#224654=CARTESIAN_POINT('Ctrl Pts',(25.4070604202971,-33.86251773957,1.70943772635893));
#224655=CARTESIAN_POINT('Ctrl Pts',(25.4397380712402,-33.8836496600152,
1.70979056768184));
#224656=CARTESIAN_POINT('Ctrl Pts',(25.4615697824714,-33.8977677490335,
1.71002629851468));
#224657=CARTESIAN_POINT('Ctrl Pts',(25.4837183980159,-33.9126595721445,
1.71020007245935));
#224658=CARTESIAN_POINT('Ctrl Pts',(25.5061146092372,-33.9284047394157,
1.71031192577602));
#224659=CARTESIAN_POINT('Ctrl Pts',(26.0085098946943,-34.4472929017293,
1.71031193371973));
#224660=CARTESIAN_POINT('Ctrl Pts',(25.9692761490064,-34.3882167313345,
1.71031192229059));
#224661=CARTESIAN_POINT('Ctrl Pts',(25.8700285954776,-34.2534788336649,
1.71031192225392));
#224662=CARTESIAN_POINT('Ctrl Pts',(25.7036604962764,-34.0794256332973,
1.71031192220511));
#224663=CARTESIAN_POINT('Ctrl Pts',(25.5688646095594,-33.9725294277829,
1.71031192223268));
#224664=CARTESIAN_POINT('Ctrl Pts',(25.5061158602327,-33.928402959977,1.71031192577608));
#224665=CARTESIAN_POINT('Origin',(25.9255191790036,-31.6631523279827,11.7003279441494));
#224666=CARTESIAN_POINT('',(25.8491612323417,-31.8480021824629,11.7003279440038));
#224667=CARTESIAN_POINT('',(25.8273821340425,-31.4888849476941,11.7003279441064));
#224668=CARTESIAN_POINT('Origin',(25.9255191790035,-31.6631523279827,11.7003279440556));
#224669=CARTESIAN_POINT('',(25.8491612380556,-31.8480021848913,3.70032794403926));
#224670=CARTESIAN_POINT('',(25.8491612339819,-31.8480021847961,7.70032794365974));
#224671=CARTESIAN_POINT('',(25.8273821280896,-31.4888849512647,3.70032794414122));
#224672=CARTESIAN_POINT('Origin',(25.9255191788375,-31.6631523229626,3.70032794427964));
#224673=CARTESIAN_POINT('',(25.8273821417529,-31.4888849519991,7.7003279439684));
#224674=CARTESIAN_POINT('Origin',(25.5501182210779,-30.3060413314304,3.70032794421277));
#224675=CARTESIAN_POINT('',(27.470717968198,-30.5123138044803,3.70032794417533));
#224676=CARTESIAN_POINT('Origin',(27.5768539619149,-30.6818282703409,3.70032794441009));
#224677=CARTESIAN_POINT('Origin',(5.70932587124503,4.23595144559442,3.70032793042839));
#224678=CARTESIAN_POINT('',(27.79336760044,-33.0560205559817,3.70032794433271));
#224679=CARTESIAN_POINT('Origin',(23.1766328745942,-38.3177465507063,3.70032794621942));
#224680=CARTESIAN_POINT('Origin',(27.9252743114895,-32.9056855356001,3.70032794405581));
#224681=CARTESIAN_POINT('Origin',(27.9252743116476,-32.9056855324319,11.7003279436227));
#224682=CARTESIAN_POINT('',(27.7933675989974,-33.0560205519905,11.7003279441876));
#224683=CARTESIAN_POINT('Origin',(27.9252743116476,-32.9056855324316,11.7003279440246));
#224684=CARTESIAN_POINT('',(27.7933676005261,-33.0560205546789,7.70032794429248));
#224685=CARTESIAN_POINT('Origin',(31.4953784091682,-30.5270721092108,11.7003279439098));
#224686=CARTESIAN_POINT('',(31.6847524920414,-30.4627490331595,11.7003279441651));
#224687=CARTESIAN_POINT('Origin',(31.4953784091681,-30.5270721092106,11.7003279440454));
#224688=CARTESIAN_POINT('',(31.6847524913595,-30.4627490344939,3.70032794432753));
#224689=CARTESIAN_POINT('',(31.6847524921935,-30.462749034337,7.70032794445797));
#224690=CARTESIAN_POINT('Origin',(31.4953784090065,-30.5270721123767,3.70032794490214));
#224691=CARTESIAN_POINT('Origin',(29.1975019756483,-27.8242311073782,3.70032794409028));
#224692=CARTESIAN_POINT('',(29.4614991707926,-29.1831358946428,3.70032794406306));
#224693=CARTESIAN_POINT('Origin',(29.5729346230048,-29.3492878815431,3.70032794410626));
#224694=CARTESIAN_POINT('',(31.3128539959091,-28.2004665420089,3.70032794399911));
#224695=CARTESIAN_POINT('Origin',(38.3128453887756,-28.2114417428798,3.70032794357328));
#224696=CARTESIAN_POINT('',(30.9895361458412,-28.042696177059,3.70032794386034));
#224697=CARTESIAN_POINT('Origin',(31.1128542381855,-28.2001529979991,3.70032794453877));
#224698=CARTESIAN_POINT('Origin',(5.70932587075035,4.23595144637133,3.70032726161796));
#224699=CARTESIAN_POINT('Origin',(29.5729346231705,-29.3492878865624,11.7003279442029));
#224700=CARTESIAN_POINT('',(29.4597580437309,-29.1843745585649,11.7003279440596));
#224701=CARTESIAN_POINT('Origin',(29.5729346231707,-29.3492878865621,11.7003279441734));
#224702=CARTESIAN_POINT('Ctrl Pts',(29.4614990953775,-29.1831357526914,
3.70032794406299));
#224703=CARTESIAN_POINT('Ctrl Pts',(29.4603782985474,-29.1839663686363,
6.36699461083104));
#224704=CARTESIAN_POINT('Ctrl Pts',(29.4600842079708,-29.1841669801786,
9.03366127756982));
#224705=CARTESIAN_POINT('Ctrl Pts',(29.4597583552985,-29.1843742402895,
11.7003279441818));
#224706=CARTESIAN_POINT('Origin',(15.1693722001851,-35.8367321919522,7.32478434020337));
#224707=CARTESIAN_POINT('',(15.0421873250439,-34.6600192700336,7.50031194432452));
#224708=CARTESIAN_POINT('',(15.1505101764644,-35.6622209766846,7.50031194400677));
#224709=CARTESIAN_POINT('',(15.0421872538717,-34.6600186146486,7.50031194434136));
#224710=CARTESIAN_POINT('',(15.1505101765952,-35.6622209791536,11.700327945249));
#224711=CARTESIAN_POINT('',(15.1505101764407,-35.662220976119,6.70031995165317));
#224712=CARTESIAN_POINT('',(15.0421873248328,-34.6600192684633,11.7003279470811));
#224713=CARTESIAN_POINT('',(15.0963486775095,-35.1611194480046,11.7003279467487));
#224714=CARTESIAN_POINT('',(15.0421873246568,-34.6600192693921,10.179292163602));
#224715=CARTESIAN_POINT('Origin',(12.2097082385908,-34.4841632290633,7.50031194431841));
#224716=CARTESIAN_POINT('Origin',(5.70932587113859,4.23595144849358,7.50031196944143));
#224717=CARTESIAN_POINT('',(13.8825308068937,-34.9201152867229,7.50031194437163));
#224718=CARTESIAN_POINT('Origin',(5.70932587146871,4.23595144616939,7.50031192855673));
#224719=CARTESIAN_POINT('',(12.7544154050913,-35.1387301949578,7.50031194406631));
#224720=CARTESIAN_POINT('',(13.3184730947793,-35.0294227431931,7.50031194434428));
#224721=CARTESIAN_POINT('',(12.3851521079603,-35.2030163911516,7.50031194399853));
#224722=CARTESIAN_POINT('Origin',(5.70932587093736,4.23595144874668,7.50031192911905));
#224723=CARTESIAN_POINT('',(12.4928015478369,-36.1989911347999,7.50031194392868));
#224724=CARTESIAN_POINT('',(12.5197043395993,-36.4478954374584,7.50031194404528));
#224725=CARTESIAN_POINT('Origin',(5.70932587150246,4.23595144651685,7.50031196920432));
#224726=CARTESIAN_POINT('Origin',(14.0548525433837,-34.8867214501766,11.8758555480146));
#224727=CARTESIAN_POINT('',(13.5106408159086,-34.9940416264528,11.700327944212));
#224728=CARTESIAN_POINT('Ctrl Pts',(13.8825308068937,-34.9201152867229,
7.50031194437163));
#224729=CARTESIAN_POINT('Ctrl Pts',(13.7584517534961,-34.9441602833781,
8.90031727762846));
#224730=CARTESIAN_POINT('Ctrl Pts',(13.6343727133247,-34.9682052770049,
10.30032261092));
#224731=CARTESIAN_POINT('Ctrl Pts',(13.5106408159086,-34.9940416264528,
11.700327944212));
#224732=CARTESIAN_POINT('',(13.1263156054429,-35.0685173903273,11.7003279441746));
#224733=CARTESIAN_POINT('Origin',(15.9826526060614,-48.7795021778527,11.7003276608381));
#224734=CARTESIAN_POINT('Ctrl Pts',(13.1263156054429,-35.0685173903273,
11.7003279441746));
#224735=CARTESIAN_POINT('Ctrl Pts',(13.0021161988553,-35.0907288237102,
10.3003226107323));
#224736=CARTESIAN_POINT('Ctrl Pts',(12.8782658031324,-35.114729509524,8.90031727736513));
#224737=CARTESIAN_POINT('Ctrl Pts',(12.7544154050913,-35.1387301949578,
7.50031194406631));
#224738=CARTESIAN_POINT('Origin',(12.3662897087421,-35.0285051391347,12.8758395530222));
#224739=CARTESIAN_POINT('',(12.4928015478347,-36.1989911342792,6.70031995259151));
#224740=CARTESIAN_POINT('',(12.3851521079327,-35.2030163890777,12.700311949664));
#224741=CARTESIAN_POINT('',(12.3851524736202,-35.2030163393775,10.1003119480956));
#224742=CARTESIAN_POINT('',(12.4927979527706,-36.1989579221907,12.7003119507681));
#224743=CARTESIAN_POINT('',(12.5197043395782,-36.4478954379112,12.7003119503105));
#224744=CARTESIAN_POINT('',(12.6542569434478,-37.6927745291613,10.3502577595268));
#224745=CARTESIAN_POINT('Ctrl Pts',(12.4927979469847,-36.1989579229458,
12.7003119508505));
#224746=CARTESIAN_POINT('Ctrl Pts',(12.546621184543,-36.6969180323857,11.916974302791));
#224747=CARTESIAN_POINT('Ctrl Pts',(12.6004406797346,-37.1948561604178,
11.1336224212677));
#224748=CARTESIAN_POINT('Ctrl Pts',(12.6542569436144,-37.6927745335481,
10.3502577623264));
#224749=CARTESIAN_POINT('',(12.654256938976,-37.6927745169749,10.0502848486821));
#224750=CARTESIAN_POINT('Origin',(5.70932587105226,4.23595144822016,9.75031192747274));
#224751=CARTESIAN_POINT('',(7.88204029927059,-38.2084762434906,10.3502577578128));
#224752=CARTESIAN_POINT('Origin',(5.7093258697487,4.23595142353392,10.3502577365583));
#224753=CARTESIAN_POINT('',(7.88204029688238,-38.2084762358306,10.1003119458608));
#224754=CARTESIAN_POINT('Origin',(7.90090232036384,-38.3829874476365,7.32478434024323));
#224755=CARTESIAN_POINT('',(7.61293453589111,-35.7187117996716,12.7003119447362));
#224756=CARTESIAN_POINT('',(7.61293453603507,-35.7187118017521,7.5003119439905));
#224757=CARTESIAN_POINT('',(7.6129346656267,-35.718711790696,10.1003119447021));
#224758=CARTESIAN_POINT('',(7.72058449467991,-36.7146891171876,7.5003119444289));
#224759=CARTESIAN_POINT('',(7.61293440794297,-35.7187118250346,7.50031194399021));
#224760=CARTESIAN_POINT('',(7.72058449462712,-36.7146891164248,6.70031995236656));
#224761=CARTESIAN_POINT('',(7.72058091156197,-36.7146559044141,12.7003119482507));
#224762=CARTESIAN_POINT('Ctrl Pts',(7.88204030162599,-38.2084762457827,
10.3502577594315));
#224763=CARTESIAN_POINT('Ctrl Pts',(7.82822156401005,-37.7105569132939,
11.1336224397668));
#224764=CARTESIAN_POINT('Ctrl Pts',(7.77440176066343,-37.2126175623929,
11.9169743219238));
#224765=CARTESIAN_POINT('Ctrl Pts',(7.72058091859862,-36.7146559044711,
12.7003119487705));
#224766=CARTESIAN_POINT('',(7.7474873535261,-36.9635940403245,12.700311945198));
#224767=CARTESIAN_POINT('Origin',(4.72572356723362,-35.5428507380657,7.50031194416451));
#224768=CARTESIAN_POINT('',(4.9012257493807,-35.7558704328983,7.50031194411164));
#224769=CARTESIAN_POINT('Origin',(5.70932587105055,4.23595144758622,7.50031192806411));
#224770=CARTESIAN_POINT('',(5.00954879094557,-36.758077824509,7.50031194441753));
#224771=CARTESIAN_POINT('',(4.95538707241479,-36.2569742631194,7.50031194423315));
#224772=CARTESIAN_POINT('Origin',(5.70932587122321,4.23595144809823,7.50031194047558));
#224773=CARTESIAN_POINT('Origin',(4.88236333001687,-35.5813594868641,11.8758555481155));
#224774=CARTESIAN_POINT('',(4.90122574922182,-35.7558704312078,11.7003279440534));
#224775=CARTESIAN_POINT('',(4.90122617001482,-35.7558704138916,10.1003119447722));
#224776=CARTESIAN_POINT('',(5.00954879095836,-36.7580778263792,11.7003279440372));
#224777=CARTESIAN_POINT('',(4.90122533640807,-35.755870540645,11.7003279440532));
#224778=CARTESIAN_POINT('',(5.00954879083416,-36.7580778236479,6.70031995239555));
#224779=CARTESIAN_POINT('Origin',(5.18362316598179,-49.3413508749958,11.7003279441226));
#224780=CARTESIAN_POINT('',(-2.45251690906939,-40.0654693991053,11.7003279162187));
#224781=CARTESIAN_POINT('',(-3.45444695612959,-40.0653536871634,11.7003279372263));
#224782=CARTESIAN_POINT('',(1.12923961780916,-40.0658830527375,11.7003279442406));
#224783=CARTESIAN_POINT('',(-2.45231362218668,-38.3242534754055,11.7003279442897));
#224784=CARTESIAN_POINT('',(-2.45279146100586,-42.4427677780287,11.7003279162086));
#224785=CARTESIAN_POINT('',(-0.165851254850082,-36.340919031596,11.7003279501832));
#224786=CARTESIAN_POINT('Origin',(-0.452315347029284,-38.3202972911525,
11.7003279513817));
#224787=CARTESIAN_POINT('Origin',(5.7093258713148,4.23595144553545,11.7003290252997));
#224788=CARTESIAN_POINT('',(-0.0269136013419313,-35.3505935462789,11.7003279441849));
#224789=CARTESIAN_POINT('Origin',(5.70932587112651,4.23595144978748,11.7003276048559));
#224790=CARTESIAN_POINT('',(-3.45282182297076,-38.3590473640578,11.7003279379196));
#224791=CARTESIAN_POINT('Origin',(-0.452315347501653,-38.3202972988005,
11.7003279327766));
#224792=CARTESIAN_POINT('',(-3.45424989642275,-38.3590471991309,11.7003279379196));
#224793=CARTESIAN_POINT('Origin',(-52.4526073413729,-24.133611991806,10.525839548794));
#224794=CARTESIAN_POINT('',(-52.4526276104401,-24.3091235817172,9.75031194406242));
#224795=CARTESIAN_POINT('',(-52.4531819578564,-29.1091235536814,9.75031194423067));
#224796=CARTESIAN_POINT('',(-52.4529047876766,-26.709154534434,9.75031194412679));
#224797=CARTESIAN_POINT('',(-52.4531819577533,-29.1091235536788,10.3503119446292));
#224798=CARTESIAN_POINT('',(-52.4531819574164,-29.1091235528785,9.75031194425355));
#224799=CARTESIAN_POINT('',(-52.4526276102504,-24.3091235818054,10.3503119448095));
#224800=CARTESIAN_POINT('',(-52.4529047881425,-26.7091576719935,10.3503119450903));
#224801=CARTESIAN_POINT('',(-52.452627609952,-24.3091235809857,10.3503119450883));
#224802=CARTESIAN_POINT('Ctrl Pts',(-27.5449658500062,42.2666713643763,
0.000351834108300864));
#224803=CARTESIAN_POINT('Ctrl Pts',(-27.8277772821655,42.0823853188894,
0.000351853400815116));
#224804=CARTESIAN_POINT('Ctrl Pts',(-28.1087255251671,41.8952710824567,
0.000351852917290785));
#224805=CARTESIAN_POINT('Ctrl Pts',(-28.387782297356,41.7053474909346,0.000351832657230489));
#224806=CARTESIAN_POINT('Ctrl Pts',(-27.7010757580047,42.5062427679914,
-0.00333502978321576));
#224807=CARTESIAN_POINT('Ctrl Pts',(-27.9854896680461,42.32091251326,-0.00333501038127793));
#224808=CARTESIAN_POINT('Ctrl Pts',(-28.2680298316501,42.1327380423706,
-0.00333501086771548));
#224809=CARTESIAN_POINT('Ctrl Pts',(-28.5486678069109,41.9417382979061,
-0.00333503124245738));
#224810=CARTESIAN_POINT('Ctrl Pts',(-27.8117138050639,42.6760315783794,
0.198430529588478));
#224811=CARTESIAN_POINT('Ctrl Pts',(-28.0972634283047,42.489961268365,0.198430549068078));
#224812=CARTESIAN_POINT('Ctrl Pts',(-28.3809318229194,42.301035384753,0.198430548579651));
#224813=CARTESIAN_POINT('Ctrl Pts',(-28.6626904334288,42.1092729457681,
0.198430528123552));
#224814=CARTESIAN_POINT('Ctrl Pts',(-27.8103875806533,42.6739963406888,
0.484389376702339));
#224815=CARTESIAN_POINT('Ctrl Pts',(-28.0959235996154,42.4879348955172,
0.484389396180944));
#224816=CARTESIAN_POINT('Ctrl Pts',(-28.3795784795777,42.2990180127945,
0.484389395692517));
#224817=CARTESIAN_POINT('Ctrl Pts',(-28.6613236664215,42.1072647098384,
0.484389375237342));
#224818=CARTESIAN_POINT('',(-28.3851108251812,41.7120939042174,0.000311943397264258));
#224819=CARTESIAN_POINT('Origin',(-27.379796953496,42.3110108643523,0.000358647975318149));
#224820=CARTESIAN_POINT('',(-28.568186582259,41.9821911592743,0.126326049087595));
#224821=CARTESIAN_POINT('Origin',(-28.3861518695677,41.7139420394297,0.480313164093005));
#224822=CARTESIAN_POINT('Origin',(-28.3860371028914,41.71402124918,0.480311853856819));
#224823=CARTESIAN_POINT('Origin',(-10.5051210477081,32.1798815924818,3.5003119439957));
#224824=CARTESIAN_POINT('',(-10.5051620644412,32.1799098746868,3.00031193933961));
#224825=CARTESIAN_POINT('',(-16.0594434112917,28.1463103443939,3.00031194398215));
#224826=CARTESIAN_POINT('',(-10.2506768811072,31.8295374074017,3.25031842771573));
#224827=CARTESIAN_POINT('Origin',(-10.505188613157,32.1799099516879,3.50031194179465));
#224828=CARTESIAN_POINT('',(-15.8049426104614,27.7960236632197,3.25031115969708));
#224829=CARTESIAN_POINT('Origin',(-26.5142906316706,42.5396217828158,2.50031194856888));
#224830=CARTESIAN_POINT('',(-26.8564745898723,42.1599303330997,2.50027115544491));
#224831=CARTESIAN_POINT('',(-21.183415620896,34.3497335228101,2.5002675291681));
#224832=CARTESIAN_POINT('',(-26.4023276547206,42.3854834085782,3.0003119425178));
#224833=CARTESIAN_POINT('Ctrl Pts',(-26.4023278038239,42.3854832780704,
3.0003119435188));
#224834=CARTESIAN_POINT('Ctrl Pts',(-26.4273592646418,42.374062203084,3.00031202400853));
#224835=CARTESIAN_POINT('Ctrl Pts',(-26.4522966937884,42.3625074589518,
2.99812648953812));
#224836=CARTESIAN_POINT('Ctrl Pts',(-26.4768333608105,42.3509826323972,
2.99378007774356));
#224837=CARTESIAN_POINT('Ctrl Pts',(-26.5013417057638,42.3394711086653,
2.9894386829048));
#224838=CARTESIAN_POINT('Ctrl Pts',(-26.5254498272154,42.3279897138784,
2.98294145539799));
#224839=CARTESIAN_POINT('Ctrl Pts',(-26.548857528816,42.3166974934123,2.97436456620771));
#224840=CARTESIAN_POINT('Ctrl Pts',(-26.5589261708841,42.3118402319875,
2.97067528356101));
#224841=CARTESIAN_POINT('Ctrl Pts',(-26.5688653226148,42.307017897223,2.9666018593831));
#224842=CARTESIAN_POINT('Ctrl Pts',(-26.5786516766306,42.3022427226736,
2.96215323617569));
#224843=CARTESIAN_POINT('Ctrl Pts',(-26.5953822672078,42.2940791624558,
2.95454794278499));
#224844=CARTESIAN_POINT('Ctrl Pts',(-26.6117313071494,42.2860165623339,
2.94581102079209));
#224845=CARTESIAN_POINT('Ctrl Pts',(-26.6275287636702,42.2781657606201,
2.93601856512013));
#224846=CARTESIAN_POINT('Ctrl Pts',(-26.6433156635525,42.2703202051985,
2.92623265324931));
#224847=CARTESIAN_POINT('Ctrl Pts',(-26.6585511175038,42.2626866006345,
2.91539300240585));
#224848=CARTESIAN_POINT('Ctrl Pts',(-26.6730848791962,42.2553614384068,
2.90362170843716));
#224849=CARTESIAN_POINT('Ctrl Pts',(-26.6876458701324,42.2480225523661,
2.8918283607538));
#224850=CARTESIAN_POINT('Ctrl Pts',(-26.7015020299049,42.2409936338847,
2.87910042968384));
#224851=CARTESIAN_POINT('Ctrl Pts',(-26.7145301618312,42.2343514553061,
2.86559998628932));
#224852=CARTESIAN_POINT('Ctrl Pts',(-26.7185082578951,42.2323232885199,
2.8614776715144));
#224853=CARTESIAN_POINT('Ctrl Pts',(-26.7224093758058,42.2303310170974,
2.85728357313889));
#224854=CARTESIAN_POINT('Ctrl Pts',(-26.726230626454,42.2283763776417,2.85302289925397));
#224855=CARTESIAN_POINT('Ctrl Pts',(-26.7426835133229,42.2199604256943,
2.83467801903869));
#224856=CARTESIAN_POINT('Ctrl Pts',(-26.7578166173959,42.2121218848463,
2.81489200554901));
#224857=CARTESIAN_POINT('Ctrl Pts',(-26.7714621014373,42.2049964841144,
2.79389932081495));
#224858=CARTESIAN_POINT('Ctrl Pts',(-26.7851878594082,42.197829165931,2.77278313989046));
#224859=CARTESIAN_POINT('Ctrl Pts',(-26.797408083873,42.1913836639966,2.75044646933562));
#224860=CARTESIAN_POINT('Ctrl Pts',(-26.8079851558757,42.1857740030933,
2.72716193778207));
#224861=CARTESIAN_POINT('Ctrl Pts',(-26.8184733949724,42.1802114556519,
2.70407296437563));
#224862=CARTESIAN_POINT('Ctrl Pts',(-26.8273457654881,42.1754709141232,
2.6800525321413));
#224863=CARTESIAN_POINT('Ctrl Pts',(-26.8345046992959,42.1716369603618,
2.65539242115933));
#224864=CARTESIAN_POINT('Ctrl Pts',(-26.8417545848194,42.1677542975772,
2.63041901221085));
#224865=CARTESIAN_POINT('Ctrl Pts',(-26.8472469525562,42.1648015988037,
2.6047901073967));
#224866=CARTESIAN_POINT('Ctrl Pts',(-26.8509219110012,42.162836608149,2.5788274046172));
#224867=CARTESIAN_POINT('Ctrl Pts',(-26.8545968694463,42.1608716174943,
2.5528647018377));
#224868=CARTESIAN_POINT('Ctrl Pts',(-26.856454322822,42.159894404528,2.5265688240165));
#224869=CARTESIAN_POINT('Ctrl Pts',(-26.8564781794044,42.1599308986819,
2.50027115948618));
#224870=CARTESIAN_POINT('',(-26.4023278038252,42.3854832780691,3.00031194396844));
#224871=CARTESIAN_POINT('Origin',(-19.827376408085,46.3751462805006,0.500311943989118));
#224872=CARTESIAN_POINT('',(-20.2319188194129,46.0813003934256,0.500448094643531));
#224873=CARTESIAN_POINT('Origin',(-19.8273763829236,46.3751463044616,0.500311926105752));
#224874=CARTESIAN_POINT('Origin',(-19.8273764080469,46.3751462809209,0.500311938258591));
#224875=CARTESIAN_POINT('Origin',(0.00585740254685163,-0.0141375306476732,
0.500315009766084));
#224876=CARTESIAN_POINT('',(-20.0239351426019,46.8348908454283,0.70031192882297));
#224877=CARTESIAN_POINT('',(-20.0239349838169,46.8348904775375,0.600312112280363));
#224878=CARTESIAN_POINT('',(-19.0651231579499,47.2333143401971,0.700311899210533));
#224879=CARTESIAN_POINT('Origin',(0.00571923020338261,-0.01381086119423,
0.700302651044353));
#224880=CARTESIAN_POINT('',(-19.0651231602114,47.2333143470811,0.600313449157497));
#224881=CARTESIAN_POINT('Ctrl Pts',(-20.0298686108528,46.8323531894477,
0.700311853099507));
#224882=CARTESIAN_POINT('Ctrl Pts',(-19.7096627590494,46.9693017016907,
0.700311854142228));
#224883=CARTESIAN_POINT('Ctrl Pts',(-19.3880696673752,47.1029600943271,
0.700311854539848));
#224884=CARTESIAN_POINT('Ctrl Pts',(-19.0651231408089,47.2333143175547,
0.700311854292579));
#224885=CARTESIAN_POINT('Ctrl Pts',(-20.0298685906842,46.8323531400382,
0.995392060102844));
#224886=CARTESIAN_POINT('Ctrl Pts',(-19.7096627388813,46.9693016522811,
0.995392061145424));
#224887=CARTESIAN_POINT('Ctrl Pts',(-19.3880696472074,47.1029600449168,
0.995392061543185));
#224888=CARTESIAN_POINT('Ctrl Pts',(-19.0651231206413,47.2333142681445,
0.995392061295917));
#224889=CARTESIAN_POINT('Ctrl Pts',(-20.1122894737309,47.0250653383201,
1.20278974175704));
#224890=CARTESIAN_POINT('Ctrl Pts',(-19.7907663831323,47.1625772190721,
1.20278974280396));
#224891=CARTESIAN_POINT('Ctrl Pts',(-19.4678503459397,47.29678544557,1.20278974320328));
#224892=CARTESIAN_POINT('Ctrl Pts',(-19.143575306196,47.4276759102152,1.20278974295509));
#224893=CARTESIAN_POINT('Ctrl Pts',(-20.2281508647084,47.2959663856153,
1.20029400705342));
#224894=CARTESIAN_POINT('Ctrl Pts',(-19.9047760942076,47.4342702094442,
1.20029400810651));
#224895=CARTESIAN_POINT('Ctrl Pts',(-19.5800003550103,47.5692513529833,
1.20029400850811));
#224896=CARTESIAN_POINT('Ctrl Pts',(-19.2538577866459,47.7008956273852,
1.20029400825842));
#224897=CARTESIAN_POINT('',(-20.0242291347681,46.8350134486558,0.715344612086142));
#224898=CARTESIAN_POINT('',(-20.0247775510741,46.8368612759801,0.746500134943204));
#224899=CARTESIAN_POINT('Origin',(-20.1638705484182,47.1592704943424,0.694958991272685));
#224900=CARTESIAN_POINT('',(-20.2204935635286,47.2946346689405,1.2003119431229));
#224901=CARTESIAN_POINT('Origin',(-20.2204935519622,47.2946346788883,0.700311942878074));
#224902=CARTESIAN_POINT('',(-19.2522725882123,47.6969683749441,1.20031194420278));
#224903=CARTESIAN_POINT('Origin',(0.00594823235942954,-0.0143597920740035,
1.2003026503541));
#224904=CARTESIAN_POINT('Origin',(-19.2522726031366,47.696968408742,0.700311943929179));
#224905=CARTESIAN_POINT('Ctrl Pts',(-20.0239351426019,46.8348908454283,
0.70031192882297));
#224906=CARTESIAN_POINT('Ctrl Pts',(-20.0240030720816,46.8348613827713,
0.705292954033041));
#224907=CARTESIAN_POINT('Ctrl Pts',(-20.0241004150897,46.8349007201697,
0.710304687495622));
#224908=CARTESIAN_POINT('Ctrl Pts',(-20.0242291347681,46.835013448656,0.715344612086));
#224909=CARTESIAN_POINT('Ctrl Pts',(-20.2332056536152,46.7468062830994,
0.742480777964118));
#224910=CARTESIAN_POINT('Ctrl Pts',(-20.1637488820315,46.7768685527544,
0.742480775808971));
#224911=CARTESIAN_POINT('Ctrl Pts',(-20.0942253010854,46.8067759910947,
0.742480775704877));
#224912=CARTESIAN_POINT('Ctrl Pts',(-20.0246352559225,46.8365284496473,
0.742480777651906));
#224913=CARTESIAN_POINT('Ctrl Pts',(-20.2423669554568,46.7679728498318,
1.01497982082883));
#224914=CARTESIAN_POINT('Ctrl Pts',(-20.1728787475136,46.7980487257677,
1.01497981867261));
#224915=CARTESIAN_POINT('Ctrl Pts',(-20.1033236999697,46.8279697003118,
1.01497981856852));
#224916=CARTESIAN_POINT('Ctrl Pts',(-20.0337021581272,46.857735624923,1.0149798205164));
#224917=CARTESIAN_POINT('Ctrl Pts',(-20.3223385877567,46.9527417265969,
1.2003119438711));
#224918=CARTESIAN_POINT('Ctrl Pts',(-20.2525759266376,46.9829363913161,
1.20031194170629));
#224919=CARTESIAN_POINT('Ctrl Pts',(-20.1827461619261,47.0129755428383,
1.20031194160191));
#224920=CARTESIAN_POINT('Ctrl Pts',(-20.1128496402875,47.042859032038,1.2003119435574));
#224921=CARTESIAN_POINT('Ctrl Pts',(-20.4311033892662,47.2040351938342,
1.20031194321683));
#224922=CARTESIAN_POINT('Ctrl Pts',(-20.3609674560663,47.2343914181202,
1.20031194104051));
#224923=CARTESIAN_POINT('Ctrl Pts',(-20.2907640602294,47.2645912971213,
1.20031194093535));
#224924=CARTESIAN_POINT('Ctrl Pts',(-20.2204935502759,47.2946346809114,
1.20031194290164));
#224925=CARTESIAN_POINT('',(-20.4298484379734,47.2045783388859,1.20031378540453));
#224926=CARTESIAN_POINT('Ctrl Pts',(-20.0247796560579,46.8368662327612,
0.746499635470971));
#224927=CARTESIAN_POINT('Ctrl Pts',(-20.0265130115435,46.8381925155212,
0.766966796386734));
#224928=CARTESIAN_POINT('Ctrl Pts',(-20.0293457312224,46.8404726305575,
0.787867714723288));
#224929=CARTESIAN_POINT('Ctrl Pts',(-20.033369635153,46.8438458130995,0.808934195276379));
#224930=CARTESIAN_POINT('Ctrl Pts',(-20.0349335871621,46.8451568522556,
0.817122006206723));
#224931=CARTESIAN_POINT('Ctrl Pts',(-20.0366772478587,46.8466328090666,
0.825334354780975));
#224932=CARTESIAN_POINT('Ctrl Pts',(-20.0386051116097,46.8482810980264,
0.833553742682275));
#224933=CARTESIAN_POINT('Ctrl Pts',(-20.04344979285,46.8524232136701,0.854208892378906));
#224934=CARTESIAN_POINT('Ctrl Pts',(-20.0494602834598,46.8576557085738,
0.874910486033015));
#224935=CARTESIAN_POINT('Ctrl Pts',(-20.056631571211,46.8640305080784,0.895383196272835));
#224936=CARTESIAN_POINT('Ctrl Pts',(-20.0586240151773,46.8658016587072,
0.901071258083662));
#224937=CARTESIAN_POINT('Ctrl Pts',(-20.0607058646675,46.8676608244816,
0.906741477392367));
#224938=CARTESIAN_POINT('Ctrl Pts',(-20.0628765551567,46.8696087487272,
0.912387556496274));
#224939=CARTESIAN_POINT('Ctrl Pts',(-20.0703545436512,46.8763193116426,
0.931838194341382));
#224940=CARTESIAN_POINT('Ctrl Pts',(-20.0789036251462,46.8840757767645,
0.950995253048398));
#224941=CARTESIAN_POINT('Ctrl Pts',(-20.0885204258123,46.8928532563564,
0.96956468514127));
#224942=CARTESIAN_POINT('Ctrl Pts',(-20.0919813158235,46.8960120918671,
0.976247444228716));
#224943=CARTESIAN_POINT('Ctrl Pts',(-20.095580137202,46.8993028420477,0.982853951796753));
#224944=CARTESIAN_POINT('Ctrl Pts',(-20.0993155619668,46.9027232765204,
0.98937011302441));
#224945=CARTESIAN_POINT('Ctrl Pts',(-20.0998384012982,46.9032020273414,
0.990282166028846));
#224946=CARTESIAN_POINT('Ctrl Pts',(-20.1003639158609,46.9036833179168,
0.991192448849786));
#224947=CARTESIAN_POINT('Ctrl Pts',(-20.1008920961527,46.9041671368274,
0.99210093064296));
#224948=CARTESIAN_POINT('Ctrl Pts',(-20.10828581976,46.9109398683303,1.00481829890758));
#224949=CARTESIAN_POINT('Ctrl Pts',(-20.1162039598503,46.9182071552795,
1.01718061021067));
#224950=CARTESIAN_POINT('Ctrl Pts',(-20.1246260542744,46.9259187827563,
1.02909663052466));
#224951=CARTESIAN_POINT('Ctrl Pts',(-20.1288371014864,46.9297745964948,
1.03505464068164));
#224952=CARTESIAN_POINT('Ctrl Pts',(-20.1331740546335,46.9337412987153,
1.04090117872924));
#224953=CARTESIAN_POINT('Ctrl Pts',(-20.1376338874455,46.9378115028853,
1.04662548250134));
#224954=CARTESIAN_POINT('Ctrl Pts',(-20.1398638038515,46.9398466049702,
1.04948763438735));
#224955=CARTESIAN_POINT('Ctrl Pts',(-20.1421244369164,46.9419075749627,
1.05231923848244));
#224956=CARTESIAN_POINT('Ctrl Pts',(-20.1444153796467,46.9439934218821,
1.05511898873837));
#224957=CARTESIAN_POINT('Ctrl Pts',(-20.1455608510118,46.9450363453417,
1.05651886386633));
#224958=CARTESIAN_POINT('Ctrl Pts',(-20.1467138995608,46.9460854874928,
1.0579107761351));
#224959=CARTESIAN_POINT('Ctrl Pts',(-20.147874473017,46.9471407211997,1.0592945657897));
#224960=CARTESIAN_POINT('Ctrl Pts',(-20.1487235259851,46.947912709656,1.06030691938705));
#224961=CARTESIAN_POINT('Ctrl Pts',(-20.149929862839,46.9490086590871,1.06172989445215));
#224962=CARTESIAN_POINT('Ctrl Pts',(-20.1507187377754,46.9497251979884,
1.06265187253486));
#224963=CARTESIAN_POINT('Ctrl Pts',(-20.1510081787344,46.9499880986043,
1.06299014950133));
#224964=CARTESIAN_POINT('Ctrl Pts',(-20.1512411345264,46.9501996598678,
1.06326138012386));
#224965=CARTESIAN_POINT('Ctrl Pts',(-20.151378714847,46.9503245675556,1.06342140930782));
#224966=CARTESIAN_POINT('Ctrl Pts',(-20.1554995391909,46.9540658194878,
1.06821462503779));
#224967=CARTESIAN_POINT('Ctrl Pts',(-20.16049257342,46.9585166425838,1.07375653871639));
#224968=CARTESIAN_POINT('Ctrl Pts',(-20.166394268773,46.9637591677545,1.07988628192835));
#224969=CARTESIAN_POINT('Ctrl Pts',(-20.1721813102259,46.9688998449102,
1.08589694089012));
#224970=CARTESIAN_POINT('Ctrl Pts',(-20.178842752495,46.9748023501073,1.09247302593813));
#224971=CARTESIAN_POINT('Ctrl Pts',(-20.1864212364887,46.9815528864904,
1.09941521376974));
#224972=CARTESIAN_POINT('Ctrl Pts',(-20.1908199310508,46.9854710246965,
1.10344459007887));
#224973=CARTESIAN_POINT('Ctrl Pts',(-20.1955276682351,46.9896749754078,
1.10759639960792));
#224974=CARTESIAN_POINT('Ctrl Pts',(-20.2005526378307,46.9941817438191,
1.11182353210846));
#224975=CARTESIAN_POINT('Ctrl Pts',(-20.2090582353743,47.0018101995936,
1.11897865755322));
#224976=CARTESIAN_POINT('Ctrl Pts',(-20.218473906266,47.0103072369058,1.12635171176601));
#224977=CARTESIAN_POINT('Ctrl Pts',(-20.2288274256583,47.0197456143392,
1.1336883361016));
#224978=CARTESIAN_POINT('Ctrl Pts',(-20.2338479355116,47.0243223640519,
1.13724592781239));
#224979=CARTESIAN_POINT('Ctrl Pts',(-20.2390887253601,47.0291202628626,
1.14079429832724));
#224980=CARTESIAN_POINT('Ctrl Pts',(-20.2445511278023,47.0341460770224,
1.14430061177512));
#224981=CARTESIAN_POINT('Ctrl Pts',(-20.254887376076,47.0436561897397,1.1509354444712));
#224982=CARTESIAN_POINT('Ctrl Pts',(-20.2660012778573,47.0540112863592,
1.15742780154248));
#224983=CARTESIAN_POINT('Ctrl Pts',(-20.2779016870176,47.0651334544847,
1.16349560662174));
#224984=CARTESIAN_POINT('Ctrl Pts',(-20.2895201534579,47.075992117861,1.16941965416754));
#224985=CARTESIAN_POINT('Ctrl Pts',(-20.3018883762069,47.087581982572,1.17493836586932));
#224986=CARTESIAN_POINT('Ctrl Pts',(-20.31497829557,47.0997961237616,1.17979303158531));
#224987=CARTESIAN_POINT('Ctrl Pts',(-20.3197061621046,47.1042076734265,
1.18154645809153));
#224988=CARTESIAN_POINT('Ctrl Pts',(-20.3245278242565,47.1087003299584,
1.18321334201855));
#224989=CARTESIAN_POINT('Ctrl Pts',(-20.329440765928,47.1132679340639,1.18478187656333));
#224990=CARTESIAN_POINT('Ctrl Pts',(-20.3427682401771,47.1256586014409,
1.18903688408262));
#224991=CARTESIAN_POINT('Ctrl Pts',(-20.3567696827078,47.1386029023275,
1.19256587866824));
#224992=CARTESIAN_POINT('Ctrl Pts',(-20.3713742878722,47.1519574803939,
1.19517329980824));
#224993=CARTESIAN_POINT('Ctrl Pts',(-20.3861487100745,47.1654673406377,
1.19781103909309));
#224994=CARTESIAN_POINT('Ctrl Pts',(-20.4015400668087,47.1793966843542,
1.19950510761355));
#224995=CARTESIAN_POINT('Ctrl Pts',(-20.4174451983476,47.1935698457373,
1.20008809924992));
#224996=CARTESIAN_POINT('Ctrl Pts',(-20.4215462670023,47.1972243334568,
1.20023842109542));
#224997=CARTESIAN_POINT('Ctrl Pts',(-20.42568135762,47.2008949110822,1.2003150757656));
#224998=CARTESIAN_POINT('Ctrl Pts',(-20.4298484378656,47.2045783387319,
1.20031562679179));
#224999=CARTESIAN_POINT('Origin',(0.318271959234622,0.517063075536015,1.20093335325848));
#225000=CARTESIAN_POINT('Origin',(-22.5314659173056,48.3963381398969,1.70031194432688));
#225001=CARTESIAN_POINT('',(-21.7223814368648,48.9840297678943,1.20031194453283));
#225002=CARTESIAN_POINT('Origin',(-22.5314682660056,48.3963299810273,1.20031194405257));
#225003=CARTESIAN_POINT('',(-22.1269234811328,48.6901840485919,1.70022412181474));
#225004=CARTESIAN_POINT('Origin',(-21.7223810460748,48.9840299552377,1.70031194413269));
#225005=CARTESIAN_POINT('Origin',(-22.5314659177653,48.3963381559651,1.70031194402014));
#225006=CARTESIAN_POINT('Origin',(-0.474032269420874,0.880010896765242,
8.70031191971215));
#225007=CARTESIAN_POINT('',(-22.7419923735978,48.8498561778893,5.20031194471144));
#225008=CARTESIAN_POINT('Ctrl Pts',(-23.5154528830291,51.2774137072415,
9.23752298797226));
#225009=CARTESIAN_POINT('Ctrl Pts',(-23.5205328183248,51.2740062408312,
9.24329066134902));
#225010=CARTESIAN_POINT('Ctrl Pts',(-23.5373365572353,51.2621806416328,
9.26247287375247));
#225011=CARTESIAN_POINT('Ctrl Pts',(-23.5665934261521,51.2355642245615,
9.30083498286436));
#225012=CARTESIAN_POINT('Ctrl Pts',(-23.595534137104,51.1960950348607,9.35160169138655));
#225013=CARTESIAN_POINT('Ctrl Pts',(-23.6140962932522,51.158771189409,9.39770282658188));
#225014=CARTESIAN_POINT('Ctrl Pts',(-23.6212145988226,51.1351358210112,
9.44260465450334));
#225015=CARTESIAN_POINT('Ctrl Pts',(-23.624154221675,51.125420266097,9.50186287694478));
#225016=CARTESIAN_POINT('Ctrl Pts',(-23.6294710228315,51.117336465102,9.56787995439399));
#225017=CARTESIAN_POINT('Ctrl Pts',(-23.6331214709443,51.1074680594167,
9.61350875924985));
#225018=CARTESIAN_POINT('Ctrl Pts',(-23.6338967789805,51.1049072117346,
9.62417409231911));
#225019=CARTESIAN_POINT('Ctrl Pts',(-23.6344867959647,51.2131685227911,
9.3254401029872));
#225020=CARTESIAN_POINT('Ctrl Pts',(-23.6367418114754,51.2070615132404,
9.33305964598901));
#225021=CARTESIAN_POINT('Ctrl Pts',(-23.6445522770252,51.1867214563814,
9.35721699556673));
#225022=CARTESIAN_POINT('Ctrl Pts',(-23.6591257846587,51.1460665281962,
9.39898581971697));
#225023=CARTESIAN_POINT('Ctrl Pts',(-23.6736247832764,51.0902698222476,
9.44580976943783));
#225024=CARTESIAN_POINT('Ctrl Pts',(-23.6825354516648,51.0378547706416,
9.48065282656628));
#225025=CARTESIAN_POINT('Ctrl Pts',(-23.6840711856924,51.0005051211897,
9.50720398790907));
#225026=CARTESIAN_POINT('Ctrl Pts',(-23.6818182750473,50.9790543891613,
9.54169185886229));
#225027=CARTESIAN_POINT('Ctrl Pts',(-23.6813700474012,50.964874534986,9.58429677758623));
#225028=CARTESIAN_POINT('Ctrl Pts',(-23.6813980001688,50.9534998335893,
9.61546906800876));
#225029=CARTESIAN_POINT('Ctrl Pts',(-23.6813696255238,50.9507182381031,
9.62283257135653));
#225030=CARTESIAN_POINT('Ctrl Pts',(-23.7213694876306,51.089481259352,9.38192197563865));
#225031=CARTESIAN_POINT('Ctrl Pts',(-23.719418034535,51.0813368026895,9.39155308068251));
#225032=CARTESIAN_POINT('Ctrl Pts',(-23.7136321947755,51.054895562621,9.42117877314317));
#225033=CARTESIAN_POINT('Ctrl Pts',(-23.704839710308,51.0062191938968,9.46723566391725));
#225034=CARTESIAN_POINT('Ctrl Pts',(-23.6941818032266,50.9444309066106,
9.51304087122239));
#225035=CARTESIAN_POINT('Ctrl Pts',(-23.6843002190292,50.8888679300513,
9.543315240971));
#225036=CARTESIAN_POINT('Ctrl Pts',(-23.6748196151128,50.8484526917624,
9.5611184459608));
#225037=CARTESIAN_POINT('Ctrl Pts',(-23.6655637907123,50.8223491700002,
9.57908257309015));
#225038=CARTESIAN_POINT('Ctrl Pts',(-23.659063898323,50.8053966168134,9.60104268216199));
#225039=CARTESIAN_POINT('Ctrl Pts',(-23.655323808404,50.7942033353581,9.61754114781222));
#225040=CARTESIAN_POINT('Ctrl Pts',(-23.6544637133764,50.7915844549025,
9.62145509227575));
#225041=CARTESIAN_POINT('Ctrl Pts',(-23.7574827113966,50.9327032924111,
9.39484960764048));
#225042=CARTESIAN_POINT('Ctrl Pts',(-23.7508403578456,50.9236199585347,
9.40622222741318));
#225043=CARTESIAN_POINT('Ctrl Pts',(-23.729754674853,50.8947984703904,9.4406413262876));
#225044=CARTESIAN_POINT('Ctrl Pts',(-23.6938953775434,50.8458411168489,
9.49095234548921));
#225045=CARTESIAN_POINT('Ctrl Pts',(-23.6527270198874,50.7896929969007,
9.53888485781626));
#225046=CARTESIAN_POINT('Ctrl Pts',(-23.6189159178053,50.7436157057353,
9.57226626957024));
#225047=CARTESIAN_POINT('Ctrl Pts',(-23.5953320190312,50.7114544084229,
9.59280814786787));
#225048=CARTESIAN_POINT('Ctrl Pts',(-23.5787571333784,50.6887853736715,
9.60603915771586));
#225049=CARTESIAN_POINT('Ctrl Pts',(-23.5672120699918,50.6729810005157,
9.61453869732566));
#225050=CARTESIAN_POINT('Ctrl Pts',(-23.5603635997362,50.6636205429912,
9.61928225314018));
#225051=CARTESIAN_POINT('Ctrl Pts',(-23.5588214866039,50.6615136204415,
9.62033603986171));
#225052=CARTESIAN_POINT('Origin',(-23.1560281623398,50.9577283006529,9.6225942458657));
#225053=CARTESIAN_POINT('Ctrl Pts',(-9.87053263499156,32.8140214431419,
3.17816807204053));
#225054=CARTESIAN_POINT('Ctrl Pts',(-9.86039853719205,32.8080860759387,
3.1781680722198));
#225055=CARTESIAN_POINT('Ctrl Pts',(-9.8346828813181,32.7913028576499,3.17816807221419));
#225056=CARTESIAN_POINT('Ctrl Pts',(-9.7965192549205,32.7585210607279,3.17816807187086));
#225057=CARTESIAN_POINT('Ctrl Pts',(-9.75897531594278,32.7134426029515,
3.17816807177906));
#225058=CARTESIAN_POINT('Ctrl Pts',(-9.72850501355012,32.6606387964833,
3.17816807193346));
#225059=CARTESIAN_POINT('Ctrl Pts',(-9.70653256645384,32.599279269967,3.1781680721258));
#225060=CARTESIAN_POINT('Ctrl Pts',(-9.69565295682564,32.5296159244341,
3.17816807219074));
#225061=CARTESIAN_POINT('Ctrl Pts',(-9.69873574483415,32.4535720650942,
3.17816807189928));
#225062=CARTESIAN_POINT('Ctrl Pts',(-9.71774854114109,32.3744648168456,
3.17816807190269));
#225063=CARTESIAN_POINT('Ctrl Pts',(-9.75266273877516,32.29697787495,3.17816807191413));
#225064=CARTESIAN_POINT('Ctrl Pts',(-9.80081923907193,32.2255144581425,
3.17816807203322));
#225065=CARTESIAN_POINT('Ctrl Pts',(-9.85815275455359,32.1623182487362,
3.17816807215166));
#225066=CARTESIAN_POINT('Ctrl Pts',(-9.92101563664747,32.1074980160181,
3.17816807215181));
#225067=CARTESIAN_POINT('Ctrl Pts',(-9.98678596638378,32.059895801423,3.17816807217866));
#225068=CARTESIAN_POINT('Ctrl Pts',(-10.0532264037545,32.0180291730232,
3.17816807192777));
#225069=CARTESIAN_POINT('Ctrl Pts',(-10.1186625446302,31.9800470420397,
3.17816807196294));
#225070=CARTESIAN_POINT('Ctrl Pts',(-10.1819608037603,31.94379326689,3.17816807223977));
#225071=CARTESIAN_POINT('Ctrl Pts',(-10.2422453529159,31.9069413262478,
3.17816807219742));
#225072=CARTESIAN_POINT('Ctrl Pts',(-10.2967725485961,31.8688664877308,
3.17816807219756));
#225073=CARTESIAN_POINT('Ctrl Pts',(-10.3312189026872,31.8412494284038,
3.17816807178147));
#225074=CARTESIAN_POINT('Ctrl Pts',(-10.3473102654205,31.8277487821729,
3.17816807182389));
#225075=CARTESIAN_POINT('Ctrl Pts',(-9.86579454148561,32.8221106337436,
3.18665939681338));
#225076=CARTESIAN_POINT('Ctrl Pts',(-9.85539611933547,32.8160204581042,
3.1866593967672));
#225077=CARTESIAN_POINT('Ctrl Pts',(-9.82900266480044,32.7987954264125,
3.18665939667525));
#225078=CARTESIAN_POINT('Ctrl Pts',(-9.78981147439256,32.7651323671199,
3.1866593966096));
#225079=CARTESIAN_POINT('Ctrl Pts',(-9.75124462878831,32.7188262920463,
3.18665939645662));
#225080=CARTESIAN_POINT('Ctrl Pts',(-9.71994611533731,32.6645859827653,
3.18665939666985));
#225081=CARTESIAN_POINT('Ctrl Pts',(-9.69738806500459,32.6015850190021,
3.18665939666573));
#225082=CARTESIAN_POINT('Ctrl Pts',(-9.68623199019518,32.5301246617022,
3.18665939666893));
#225083=CARTESIAN_POINT('Ctrl Pts',(-9.68939627992484,32.4522348617361,
3.18665939654871));
#225084=CARTESIAN_POINT('Ctrl Pts',(-9.70884042948441,32.3713712406021,
3.18665939658288));
#225085=CARTESIAN_POINT('Ctrl Pts',(-9.74445341031235,32.2923582332882,
3.18665939676293));
#225086=CARTESIAN_POINT('Ctrl Pts',(-9.79343861568374,32.2196818057517,
3.18665939676116));
#225087=CARTESIAN_POINT('Ctrl Pts',(-9.85159970220153,32.1555844988428,
3.18665939679668));
#225088=CARTESIAN_POINT('Ctrl Pts',(-9.91520019219024,32.1001287074877,
3.1866593966248));
#225089=CARTESIAN_POINT('Ctrl Pts',(-9.98156302151187,32.0521030757271,
3.18665939633526));
#225090=CARTESIAN_POINT('Ctrl Pts',(-10.0484082669513,32.0099850092011,
3.18665939674297));
#225091=CARTESIAN_POINT('Ctrl Pts',(-10.1140234241291,31.9719007586137,
3.18665939668747));
#225092=CARTESIAN_POINT('Ctrl Pts',(-10.1772358395492,31.9356951800491,
3.18665939655567));
#225093=CARTESIAN_POINT('Ctrl Pts',(-10.2371476932161,31.8990662800975,
3.1866593966744));
#225094=CARTESIAN_POINT('Ctrl Pts',(-10.2911421189484,31.8613615363675,
3.18665939668371));
#225095=CARTESIAN_POINT('Ctrl Pts',(-10.3252975583543,31.8339803770624,
3.18665939653471));
#225096=CARTESIAN_POINT('Ctrl Pts',(-10.3412836141871,31.8205678979446,
3.18665939674958));
#225097=CARTESIAN_POINT('Ctrl Pts',(-9.85407966554476,32.8421110576988,
3.21040842745433));
#225098=CARTESIAN_POINT('Ctrl Pts',(-9.84302770487965,32.8356381182037,
3.21040842731463));
#225099=CARTESIAN_POINT('Ctrl Pts',(-9.81495840164911,32.8173207059405,
3.21040842763523));
#225100=CARTESIAN_POINT('Ctrl Pts',(-9.77322657240521,32.7814787410124,
3.2104084271927));
#225101=CARTESIAN_POINT('Ctrl Pts',(-9.73213060297354,32.7321373940029,
3.21040842774075));
#225102=CARTESIAN_POINT('Ctrl Pts',(-9.69878434853932,32.6743453526221,
3.21040842746513));
#225103=CARTESIAN_POINT('Ctrl Pts',(-9.6747784012215,32.6072859545698,3.21040842732351));
#225104=CARTESIAN_POINT('Ctrl Pts',(-9.66293877032037,32.5313825069451,
3.21040842752282));
#225105=CARTESIAN_POINT('Ctrl Pts',(-9.66630457163937,32.4489286441059,
3.21040842736295));
#225106=CARTESIAN_POINT('Ctrl Pts',(-9.68681523636086,32.3637224129351,
3.21040842759473));
#225107=CARTESIAN_POINT('Ctrl Pts',(-9.72415594985314,32.2809362310868,
3.21040842753881));
#225108=CARTESIAN_POINT('Ctrl Pts',(-9.77519011809896,32.2052606483797,
3.21040842760802));
#225109=CARTESIAN_POINT('Ctrl Pts',(-9.83539736366367,32.1389353896909,
3.21040842731023));
#225110=CARTESIAN_POINT('Ctrl Pts',(-9.90082157952784,32.0819081849673,
3.21040842739762));
#225111=CARTESIAN_POINT('Ctrl Pts',(-9.96864935645142,32.0328356543119,
3.21040842756339));
#225112=CARTESIAN_POINT('Ctrl Pts',(-10.0364954849139,31.9900959198259,
3.21040842726717));
#225113=CARTESIAN_POINT('Ctrl Pts',(-10.1025532570894,31.9517591779226,
3.21040842748261));
#225114=CARTESIAN_POINT('Ctrl Pts',(-10.1655534253105,31.9156727598326,
3.21040842756496));
#225115=CARTESIAN_POINT('Ctrl Pts',(-10.2245437946245,31.879595326026,3.21040842784527));
#225116=CARTESIAN_POINT('Ctrl Pts',(-10.2772209532141,31.8428056374096,
3.21040842776632));
#225117=CARTESIAN_POINT('Ctrl Pts',(-10.3106571098235,31.8160077407586,
3.21040842763409));
#225118=CARTESIAN_POINT('Ctrl Pts',(-10.3263827956203,31.8028132558294,
3.21040842772661));
#225119=CARTESIAN_POINT('Ctrl Pts',(-9.83805809790063,32.8694641531774,
3.25637222320587));
#225120=CARTESIAN_POINT('Ctrl Pts',(-9.82611234108049,32.8624677348975,
3.2563722231766));
#225121=CARTESIAN_POINT('Ctrl Pts',(-9.79575110393512,32.8426563590439,
3.25637222301452));
#225122=CARTESIAN_POINT('Ctrl Pts',(-9.75054463144453,32.8038344621841,
3.25637222306426));
#225123=CARTESIAN_POINT('Ctrl Pts',(-9.70598976679234,32.7503420051481,
3.25637222308501));
#225124=CARTESIAN_POINT('Ctrl Pts',(-9.66984296842455,32.6876925187712,
3.25637222309979));
#225125=CARTESIAN_POINT('Ctrl Pts',(-9.64385683996305,32.6150826996469,
3.25637222314207));
#225126=CARTESIAN_POINT('Ctrl Pts',(-9.63108235995868,32.533102768667,3.25637222314612));
#225127=CARTESIAN_POINT('Ctrl Pts',(-9.63472375389614,32.4444069742059,
3.2563722232058));
#225128=CARTESIAN_POINT('Ctrl Pts',(-9.65669301240652,32.353261679589,3.25637222312395));
#225129=CARTESIAN_POINT('Ctrl Pts',(-9.69639661777293,32.265315204959,3.25637222314867));
#225130=CARTESIAN_POINT('Ctrl Pts',(-9.75023300090001,32.1855379009364,
3.25637222308771));
#225131=CARTESIAN_POINT('Ctrl Pts',(-9.8132386260351,32.1161656349518,3.25637222302063));
#225132=CARTESIAN_POINT('Ctrl Pts',(-9.88115701701304,32.0569893260988,
3.25637222310014));
#225133=CARTESIAN_POINT('Ctrl Pts',(-9.95098829410587,32.0064850325558,
3.25637222315535));
#225134=CARTESIAN_POINT('Ctrl Pts',(-10.0202032560183,31.9628950835681,
3.25637222318178));
#225135=CARTESIAN_POINT('Ctrl Pts',(-10.0868663599157,31.9242130306004,
3.25637222314512));
#225136=CARTESIAN_POINT('Ctrl Pts',(-10.1495762533904,31.888289581325,3.25637222304472));
#225137=CARTESIAN_POINT('Ctrl Pts',(-10.2073063767349,31.8529663491712,
3.25637222301623));
#225138=CARTESIAN_POINT('Ctrl Pts',(-10.2581820066234,31.817428111449,3.25637222329917));
#225139=CARTESIAN_POINT('Ctrl Pts',(-10.2906344535857,31.79142789998,3.25637222316573));
#225140=CARTESIAN_POINT('Ctrl Pts',(-10.3060040505791,31.7785315485558,
3.25637222335828));
#225141=CARTESIAN_POINT('Ctrl Pts',(-9.82558248339537,32.8907633599853,
3.31652497755442));
#225142=CARTESIAN_POINT('Ctrl Pts',(-9.81294074878747,32.883359322074,3.31652497740322));
#225143=CARTESIAN_POINT('Ctrl Pts',(-9.78079483707099,32.8623846286591,
3.31652497770548));
#225144=CARTESIAN_POINT('Ctrl Pts',(-9.73288274233902,32.8212423326741,
3.31652497738126));
#225145=CARTESIAN_POINT('Ctrl Pts',(-9.68563451820074,32.7645175026279,
3.31652497751804));
#225146=CARTESIAN_POINT('Ctrl Pts',(-9.64730700291305,32.6980856405207,
3.31652497744408));
#225147=CARTESIAN_POINT('Ctrl Pts',(-9.61977895423701,32.6211538412943,
3.31652497736798));
#225148=CARTESIAN_POINT('Ctrl Pts',(-9.6062765294716,32.5344422959927,3.31652497744798));
#225149=CARTESIAN_POINT('Ctrl Pts',(-9.61013252074586,32.4408860586172,
3.31652497743249));
#225150=CARTESIAN_POINT('Ctrl Pts',(-9.63323755168133,32.3451161542698,
3.31652497758085));
#225151=CARTESIAN_POINT('Ctrl Pts',(-9.67478108488223,32.2531514831174,
3.31652497742418));
#225152=CARTESIAN_POINT('Ctrl Pts',(-9.73079948600834,32.1701802657061,
3.31652497737579));
#225153=CARTESIAN_POINT('Ctrl Pts',(-9.79598414310196,32.0984353675109,
3.31652497746433));
#225154=CARTESIAN_POINT('Ctrl Pts',(-9.86584468893447,32.0375856027464,
3.31652497741892));
#225155=CARTESIAN_POINT('Ctrl Pts',(-9.93723604404025,31.9859664288738,
3.31652497752202));
#225156=CARTESIAN_POINT('Ctrl Pts',(-10.0075168840871,31.9417144395693,
3.3165249774369));
#225157=CARTESIAN_POINT('Ctrl Pts',(-10.0746513455582,31.9027635002227,
3.31652497739917));
#225158=CARTESIAN_POINT('Ctrl Pts',(-10.1371352089161,31.8669669492311,
3.31652497756266));
#225159=CARTESIAN_POINT('Ctrl Pts',(-10.1938840087087,31.8322309956524,
3.3165249773792));
#225160=CARTESIAN_POINT('Ctrl Pts',(-10.243356830725,31.7976672348628,3.31652497750525));
#225161=CARTESIAN_POINT('Ctrl Pts',(-10.2750432865866,31.7722881615789,
3.31652497748692));
#225162=CARTESIAN_POINT('Ctrl Pts',(-10.2901356057418,31.759623960471,3.31652497751833));
#225163=CARTESIAN_POINT('Ctrl Pts',(-9.81994980233978,32.9003798511636,
3.38059701848771));
#225164=CARTESIAN_POINT('Ctrl Pts',(-9.80699383696418,32.8927917742467,
3.38059701844031));
#225165=CARTESIAN_POINT('Ctrl Pts',(-9.77404215296069,32.8712918515278,
3.38059701820725));
#225166=CARTESIAN_POINT('Ctrl Pts',(-9.72490848263924,32.8291019038411,
3.38059701830851));
#225167=CARTESIAN_POINT('Ctrl Pts',(-9.67644421926991,32.7709176732698,
3.38059701831654));
#225168=CARTESIAN_POINT('Ctrl Pts',(-9.63713212057378,32.7027780854409,
3.38059701841949));
#225169=CARTESIAN_POINT('Ctrl Pts',(-9.60890790228355,32.6238949319715,
3.38059701842731));
#225170=CARTESIAN_POINT('Ctrl Pts',(-9.59507681378057,32.5350470862578,
3.38059701827504));
#225171=CARTESIAN_POINT('Ctrl Pts',(-9.59902969485285,32.4392963813735,
3.38059701833039));
#225172=CARTESIAN_POINT('Ctrl Pts',(-9.6226475215569,32.3414384885031,3.38059701834297));
#225173=CARTESIAN_POINT('Ctrl Pts',(-9.66502177352339,32.2476596197747,
3.38059701828996));
#225174=CARTESIAN_POINT('Ctrl Pts',(-9.72202534565831,32.163246364654,3.38059701844514));
#225175=CARTESIAN_POINT('Ctrl Pts',(-9.78819382540564,32.0904302351138,
3.38059701839093));
#225176=CARTESIAN_POINT('Ctrl Pts',(-9.85893124494105,32.0288249131436,
3.38059701823049));
#225177=CARTESIAN_POINT('Ctrl Pts',(-9.93102696786693,31.976702376256,3.3805970183073));
#225178=CARTESIAN_POINT('Ctrl Pts',(-10.00178904699,31.9321514780771,3.38059701835277));
#225179=CARTESIAN_POINT('Ctrl Pts',(-10.0691363240261,31.8930791374116,
3.38059701840457));
#225180=CARTESIAN_POINT('Ctrl Pts',(-10.1315181359398,31.8573398814601,
3.38059701843108));
#225181=CARTESIAN_POINT('Ctrl Pts',(-10.1878238727218,31.8228690811122,
3.3805970182496));
#225182=CARTESIAN_POINT('Ctrl Pts',(-10.2366633336118,31.7887452927808,
3.38059701812256));
#225183=CARTESIAN_POINT('Ctrl Pts',(-10.2680039480651,31.76364666015,3.38059701822779));
#225184=CARTESIAN_POINT('Ctrl Pts',(-10.2829710775212,31.7510872721303,
3.38059701861546));
#225185=CARTESIAN_POINT('Ctrl Pts',(-9.82131515750218,32.8980488251096,
3.44407421796589));
#225186=CARTESIAN_POINT('Ctrl Pts',(-9.80843536122045,32.8905053587977,
3.4440742179472));
#225187=CARTESIAN_POINT('Ctrl Pts',(-9.77567899562814,32.8691327508507,
3.44407421789342));
#225188=CARTESIAN_POINT('Ctrl Pts',(-9.72684143366628,32.8271967528059,
3.44407421786173));
#225189=CARTESIAN_POINT('Ctrl Pts',(-9.67867193673037,32.7693662795981,
3.44407421780403));
#225190=CARTESIAN_POINT('Ctrl Pts',(-9.63959849997856,32.7016406422928,
3.44407421789867));
#225191=CARTESIAN_POINT('Ctrl Pts',(-9.61154303231091,32.6232304950496,
3.44407421782108));
#225192=CARTESIAN_POINT('Ctrl Pts',(-9.5977916115654,32.5349004852868,3.44407421789406));
#225193=CARTESIAN_POINT('Ctrl Pts',(-9.60172100661332,32.4396817168878,
3.44407421788844));
#225194=CARTESIAN_POINT('Ctrl Pts',(-9.62521453230686,32.3423299503642,
3.44407421784439));
#225195=CARTESIAN_POINT('Ctrl Pts',(-9.66738741900485,32.2489908402764,
3.44407421792795));
#225196=CARTESIAN_POINT('Ctrl Pts',(-9.72415218678798,32.1649271342,3.44407421783508));
#225197=CARTESIAN_POINT('Ctrl Pts',(-9.79008218912071,32.0923706702516,
3.44407421771734));
#225198=CARTESIAN_POINT('Ctrl Pts',(-9.8606070555833,32.0309484936716,3.44407421777568));
#225199=CARTESIAN_POINT('Ctrl Pts',(-9.93253204054909,31.9789479710786,
3.4440742179288));
#225200=CARTESIAN_POINT('Ctrl Pts',(-10.0031774679123,31.9344695288198,
3.44407421776225));
#225201=CARTESIAN_POINT('Ctrl Pts',(-10.0704731587469,31.8954266152505,
3.44407421790137));
#225202=CARTESIAN_POINT('Ctrl Pts',(-10.1328797077444,31.8596734715575,
3.44407421783863));
#225203=CARTESIAN_POINT('Ctrl Pts',(-10.1892928423977,31.8251383973681,
3.4440742178996));
#225204=CARTESIAN_POINT('Ctrl Pts',(-10.2382858294879,31.7909079593528,
3.44407421805208));
#225205=CARTESIAN_POINT('Ctrl Pts',(-10.2697102754453,31.7657413513678,
3.44407421737145));
#225206=CARTESIAN_POINT('Ctrl Pts',(-10.2847077504261,31.7531565563476,
3.44407421775657));
#225207=CARTESIAN_POINT('Ctrl Pts',(-9.82762305280175,32.8872795634167,
3.49305959041395));
#225208=CARTESIAN_POINT('Ctrl Pts',(-9.81509515546549,32.8799421966993,
3.49305959050902));
#225209=CARTESIAN_POINT('Ctrl Pts',(-9.78324115346766,32.8591577816505,
3.49305959055918));
#225210=CARTESIAN_POINT('Ctrl Pts',(-9.73577160288073,32.8183950203233,
3.4930595904396));
#225211=CARTESIAN_POINT('Ctrl Pts',(-9.68896391704334,32.762198892392,3.49305959050135));
#225212=CARTESIAN_POINT('Ctrl Pts',(-9.65099308988023,32.6963856930581,
3.49305959048031));
#225213=CARTESIAN_POINT('Ctrl Pts',(-9.62371724485486,32.6201608172396,
3.49305959035192));
#225214=CARTESIAN_POINT('Ctrl Pts',(-9.61033388612343,32.5342231966161,
3.49305959044486));
#225215=CARTESIAN_POINT('Ctrl Pts',(-9.61415477688746,32.4414619561313,
3.49305959036968));
#225216=CARTESIAN_POINT('Ctrl Pts',(-9.637074035574,32.346448474852,3.49305959036798));
#225217=CARTESIAN_POINT('Ctrl Pts',(-9.67831662164222,32.2551410372591,
3.49305959055599));
#225218=CARTESIAN_POINT('Ctrl Pts',(-9.73397812180004,32.1726922311622,
3.4930595904931));
#225219=CARTESIAN_POINT('Ctrl Pts',(-9.79880636637063,32.101335412618,3.49305959033316));
#225220=CARTESIAN_POINT('Ctrl Pts',(-9.86834924431122,32.0407593657507,
3.49305959038915));
#225221=CARTESIAN_POINT('Ctrl Pts',(-9.93948542578863,31.9893225473628,
3.49305959036236));
#225222=CARTESIAN_POINT('Ctrl Pts',(-10.0095919259836,31.9451788440448,
3.49305959038865));
#225223=CARTESIAN_POINT('Ctrl Pts',(-10.0766492899574,31.9062718848855,
3.49305959037999));
#225224=CARTESIAN_POINT('Ctrl Pts',(-10.1391701238625,31.870454578374,3.4930595903689));
#225225=CARTESIAN_POINT('Ctrl Pts',(-10.1960794334609,31.8356225657323,
3.49305959046653));
#225226=CARTESIAN_POINT('Ctrl Pts',(-10.2457817052923,31.8008994169176,
3.49305959014046));
#225227=CARTESIAN_POINT('Ctrl Pts',(-10.2775934502647,31.7754187455623,
3.49305959055563));
#225228=CARTESIAN_POINT('Ctrl Pts',(-10.2927311219963,31.762716575234,3.49305959005328));
#225229=CARTESIAN_POINT('Ctrl Pts',(-9.83510676183343,32.8745028723762,
3.52862329434679));
#225230=CARTESIAN_POINT('Ctrl Pts',(-9.82299635867435,32.8674100237237,
3.52862329438693));
#225231=CARTESIAN_POINT('Ctrl Pts',(-9.79221292405533,32.8473234449214,
3.52862329404175));
#225232=CARTESIAN_POINT('Ctrl Pts',(-9.74636638688544,32.807952613952,3.52862329424816));
#225233=CARTESIAN_POINT('Ctrl Pts',(-9.70117435853759,32.7536954797527,
3.52862329427687));
#225234=CARTESIAN_POINT('Ctrl Pts',(-9.66451167160372,32.6901512031446,
3.52862329421022));
#225235=CARTESIAN_POINT('Ctrl Pts',(-9.63816077352412,32.6165189397217,
3.52862329432924));
#225236=CARTESIAN_POINT('Ctrl Pts',(-9.6252140847907,32.5334196588841,3.52862329423459));
#225237=CARTESIAN_POINT('Ctrl Pts',(-9.62890624562966,32.4435740374891,
3.52862329424049));
#225238=CARTESIAN_POINT('Ctrl Pts',(-9.65114419200695,32.3513347064636,
3.52862329420361));
#225239=CARTESIAN_POINT('Ctrl Pts',(-9.6912830662032,32.262437653187,3.52862329427104));
#225240=CARTESIAN_POINT('Ctrl Pts',(-9.74563564576158,32.1819047694112,
3.52862329441699));
#225241=CARTESIAN_POINT('Ctrl Pts',(-9.80915676096778,32.1119712138928,
3.52862329433151));
#225242=CARTESIAN_POINT('Ctrl Pts',(-9.87753460433282,32.0523990186041,
3.52862329430842));
#225243=CARTESIAN_POINT('Ctrl Pts',(-9.94773494658055,32.0016309797283,
3.52862329435155));
#225244=CARTESIAN_POINT('Ctrl Pts',(-10.0172020616101,31.957884413345,3.52862329425292));
#225245=CARTESIAN_POINT('Ctrl Pts',(-10.0839766737694,31.919138749834,3.528623294333));
#225246=CARTESIAN_POINT('Ctrl Pts',(-10.1466330956093,31.8832453210253,
3.52862329421541));
#225247=CARTESIAN_POINT('Ctrl Pts',(-10.204131068841,31.8480610195915,3.52862329435581));
#225248=CARTESIAN_POINT('Ctrl Pts',(-10.2546748387924,31.8127533143952,
3.52862329408929));
#225249=CARTESIAN_POINT('Ctrl Pts',(-10.2869460764486,31.7869000430021,
3.52862329436476));
#225250=CARTESIAN_POINT('Ctrl Pts',(-10.3022500782518,31.7740586119746,
3.52862329428618));
#225251=CARTESIAN_POINT('Ctrl Pts',(-9.84164986194351,32.8633320519543,
3.55300118459581));
#225252=CARTESIAN_POINT('Ctrl Pts',(-9.82990447911661,32.8564529891975,
3.55300118443481));
#225253=CARTESIAN_POINT('Ctrl Pts',(-9.80005705473005,32.8369765343149,
3.55300118446998));
#225254=CARTESIAN_POINT('Ctrl Pts',(-9.7556295384657,32.7988226877747,3.55300118439132));
#225255=CARTESIAN_POINT('Ctrl Pts',(-9.71185009951782,32.746260839635,3.55300118444902));
#225256=CARTESIAN_POINT('Ctrl Pts',(-9.67633113560431,32.6847003103079,
3.55300118435267));
#225257=CARTESIAN_POINT('Ctrl Pts',(-9.65078893017193,32.613334801689,3.55300118433519));
#225258=CARTESIAN_POINT('Ctrl Pts',(-9.63822402753387,32.5327171157652,
3.55300118427131));
#225259=CARTESIAN_POINT('Ctrl Pts',(-9.64180363824525,32.4454206561903,
3.55300118440084));
#225260=CARTESIAN_POINT('Ctrl Pts',(-9.66344590479949,32.3556067994264,
3.5530011842755));
#225261=CARTESIAN_POINT('Ctrl Pts',(-9.70261978980133,32.2688171747762,
3.5530011843445));
#225262=CARTESIAN_POINT('Ctrl Pts',(-9.75582796376266,32.1899594067287,
3.55300118442827));
#225263=CARTESIAN_POINT('Ctrl Pts',(-9.81820623964836,32.1212702275753,
3.55300118445214));
#225264=CARTESIAN_POINT('Ctrl Pts',(-9.88556547890241,32.0625757117332,
3.55300118446522));
#225265=CARTESIAN_POINT('Ctrl Pts',(-9.95494760509445,32.0123923958297,
3.55300118439423));
#225266=CARTESIAN_POINT('Ctrl Pts',(-10.0238556977772,31.9689930502446,
3.55300118440752));
#225267=CARTESIAN_POINT('Ctrl Pts',(-10.0903830965051,31.9303884102216,
3.55300118442216));
#225268=CARTESIAN_POINT('Ctrl Pts',(-10.1531580646778,31.8944284255062,
3.5530011844947));
#225269=CARTESIAN_POINT('Ctrl Pts',(-10.2111707138317,31.858936114665,3.5530011844088));
#225270=CARTESIAN_POINT('Ctrl Pts',(-10.262450215839,31.8231173241283,3.55300118430293));
#225271=CARTESIAN_POINT('Ctrl Pts',(-10.2951231938034,31.7969382846371,
3.55300118428815));
#225272=CARTESIAN_POINT('Ctrl Pts',(-10.3105726201214,31.783975098455,3.55300118404401));
#225273=CARTESIAN_POINT('Ctrl Pts',(-9.84927333285846,32.8503167512009,
3.57611748412609));
#225274=CARTESIAN_POINT('Ctrl Pts',(-9.83795324100804,32.8436867726903,
3.57611748398575));
#225275=CARTESIAN_POINT('Ctrl Pts',(-9.809196377307,32.8249211851742,3.57611748391363));
#225276=CARTESIAN_POINT('Ctrl Pts',(-9.7664221851462,32.7881852642331,3.57611748411244));
#225277=CARTESIAN_POINT('Ctrl Pts',(-9.72428857686857,32.7375986213642,
3.57611748416787));
#225278=CARTESIAN_POINT('Ctrl Pts',(-9.69010218320605,32.6783493875543,
3.57611748413092));
#225279=CARTESIAN_POINT('Ctrl Pts',(-9.66550219864871,32.6096249110935,
3.57611748399833));
#225280=CARTESIAN_POINT('Ctrl Pts',(-9.65338212103134,32.5318985706069,
3.57611748415586));
#225281=CARTESIAN_POINT('Ctrl Pts',(-9.65683059774108,32.4475721815757,
3.57611748415593));
#225282=CARTESIAN_POINT('Ctrl Pts',(-9.67777882815369,32.3605842835477,
3.5761174840146));
#225283=CARTESIAN_POINT('Ctrl Pts',(-9.71582838882078,32.2762500579989,
3.57611748404551));
#225284=CARTESIAN_POINT('Ctrl Pts',(-9.76770319750102,32.199343993878,3.57611748413845));
#225285=CARTESIAN_POINT('Ctrl Pts',(-9.82874993283424,32.1321046581544,
3.57611748415998));
#225286=CARTESIAN_POINT('Ctrl Pts',(-9.8949223799076,32.0744327408943,3.57611748418421));
#225287=CARTESIAN_POINT('Ctrl Pts',(-9.96335118959557,32.0249306945885,
3.57611748410477));
#225288=CARTESIAN_POINT('Ctrl Pts',(-10.031607956305,31.9819359018874,3.57611748418812));
#225289=CARTESIAN_POINT('Ctrl Pts',(-10.0978473227679,31.9434955707152,
3.57611748406441));
#225290=CARTESIAN_POINT('Ctrl Pts',(-10.1607604110747,31.9074580414423,
3.57611748419231));
#225291=CARTESIAN_POINT('Ctrl Pts',(-10.219372717406,31.8716068630145,3.57611748405645));
#225292=CARTESIAN_POINT('Ctrl Pts',(-10.2715094328522,31.8351925994527,
3.57611748394987));
#225293=CARTESIAN_POINT('Ctrl Pts',(-10.3046504850356,31.8086339997174,
3.57611748424354));
#225294=CARTESIAN_POINT('Ctrl Pts',(-10.3202693473907,31.7955289539162,
3.57611748394717));
#225295=CARTESIAN_POINT('Ctrl Pts',(-9.86139135314978,32.8296280535989,
3.60626957819619));
#225296=CARTESIAN_POINT('Ctrl Pts',(-9.85074729006257,32.8233940108944,
3.60626957818411));
#225297=CARTESIAN_POINT('Ctrl Pts',(-9.82372394604859,32.8057583936949,
3.6062695782698));
#225298=CARTESIAN_POINT('Ctrl Pts',(-9.78357782363048,32.7712763640913,
3.60626957813466));
#225299=CARTESIAN_POINT('Ctrl Pts',(-9.74406037393472,32.7238294422988,
3.60626957831144));
#225300=CARTESIAN_POINT('Ctrl Pts',(-9.71199219033281,32.668254168659,3.60626957827947));
#225301=CARTESIAN_POINT('Ctrl Pts',(-9.68888992916263,32.6037277893965,
3.60626957827762));
#225302=CARTESIAN_POINT('Ctrl Pts',(-9.6774769309696,32.5305974389035,3.60626957834157));
#225303=CARTESIAN_POINT('Ctrl Pts',(-9.68071696127971,32.4509921764114,
3.60626957825211));
#225304=CARTESIAN_POINT('Ctrl Pts',(-9.70056197453893,32.3684963295706,
3.60626957819093));
#225305=CARTESIAN_POINT('Ctrl Pts',(-9.73682434608214,32.2880651261983,
3.60626957815064));
#225306=CARTESIAN_POINT('Ctrl Pts',(-9.78657968077449,32.2142614269637,
3.60626957822717));
#225307=CARTESIAN_POINT('Ctrl Pts',(-9.84550984272914,32.1493267153873,
3.60626957814254));
#225308=CARTESIAN_POINT('Ctrl Pts',(-9.90979580390039,32.0932802867092,
3.60626957836018));
#225309=CARTESIAN_POINT('Ctrl Pts',(-9.97670925275536,32.0448611647655,
3.60626957815526));
#225310=CARTESIAN_POINT('Ctrl Pts',(-10.043930693077,32.0025094360611,3.60626957834327));
#225311=CARTESIAN_POINT('Ctrl Pts',(-10.1097122126926,31.9643302843075,
3.60626957815931));
#225312=CARTESIAN_POINT('Ctrl Pts',(-10.172844852242,31.9281694932752,3.60626957822028));
#225313=CARTESIAN_POINT('Ctrl Pts',(-10.2324103541734,31.8917478693915,
3.60626957830782));
#225314=CARTESIAN_POINT('Ctrl Pts',(-10.285909667975,31.85438706163,3.60626957813338));
#225315=CARTESIAN_POINT('Ctrl Pts',(-10.3197947554867,31.8272251286157,
3.6062695781132));
#225316=CARTESIAN_POINT('Ctrl Pts',(-10.3356829478592,31.8138945853998,
3.60626957832181));
#225317=CARTESIAN_POINT('Ctrl Pts',(-9.88001597328491,32.7978308507139,
3.64087212638495));
#225318=CARTESIAN_POINT('Ctrl Pts',(-9.8704109229535,32.7922053367686,3.64087212638061));
#225319=CARTESIAN_POINT('Ctrl Pts',(-9.84605188749136,32.7763064136656,
3.64087212617534));
#225320=CARTESIAN_POINT('Ctrl Pts',(-9.80994493969206,32.7452884673554,
3.64087212629464));
#225321=CARTESIAN_POINT('Ctrl Pts',(-9.77444835799346,32.7026670973551,
3.64087212623176));
#225322=CARTESIAN_POINT('Ctrl Pts',(-9.74563572753276,32.652738464421,3.64087212630395));
#225323=CARTESIAN_POINT('Ctrl Pts',(-9.72483537111131,32.5946642927627,
3.64087212616653));
#225324=CARTESIAN_POINT('Ctrl Pts',(-9.71450910861471,32.5285976836849,
3.64087212619502));
#225325=CARTESIAN_POINT('Ctrl Pts',(-9.71742877026955,32.4562484886599,
3.64087212627616));
#225326=CARTESIAN_POINT('Ctrl Pts',(-9.73557820952188,32.3806566364391,
3.64087212634026));
#225327=CARTESIAN_POINT('Ctrl Pts',(-9.76909378592026,32.3062241280326,
3.64087212614386));
#225328=CARTESIAN_POINT('Ctrl Pts',(-9.81559162508539,32.2371885642406,
3.64087212629812));
#225329=CARTESIAN_POINT('Ctrl Pts',(-9.87126874947897,32.1757959113822,
3.64087212625272));
#225330=CARTESIAN_POINT('Ctrl Pts',(-9.9326553026544,32.1222477564064,3.64087212629229));
#225331=CARTESIAN_POINT('Ctrl Pts',(-9.99723973920005,32.075493018706,3.64087212614088));
#225332=CARTESIAN_POINT('Ctrl Pts',(-10.0628699492405,32.0341296392397,
3.64087212621939));
#225333=CARTESIAN_POINT('Ctrl Pts',(-10.1279477877556,31.996351902684,3.64087212613953));
#225334=CARTESIAN_POINT('Ctrl Pts',(-10.1914178634851,31.960001665248,3.64087212634743));
#225335=CARTESIAN_POINT('Ctrl Pts',(-10.2524483658232,31.9227033059408,
3.64087212614251));
#225336=CARTESIAN_POINT('Ctrl Pts',(-10.3080419058411,31.8838877184487,
3.6408721263539));
#225337=CARTESIAN_POINT('Ctrl Pts',(-10.3430705280027,31.8557984993352,
3.64087212624497));
#225338=CARTESIAN_POINT('Ctrl Pts',(-10.359372663799,31.8421213842524,3.64087212634793));
#225339=CARTESIAN_POINT('Ctrl Pts',(-9.90744200804123,32.7510072831875,
3.67391820373342));
#225340=CARTESIAN_POINT('Ctrl Pts',(-9.89936697549389,32.746277869656,3.67391820373534));
#225341=CARTESIAN_POINT('Ctrl Pts',(-9.8789313177096,32.7329363469417,3.6739182033768));
#225342=CARTESIAN_POINT('Ctrl Pts',(-9.8487723327878,32.7070195020357,3.67391820379844));
#225343=CARTESIAN_POINT('Ctrl Pts',(-9.81919675590404,32.6715040878396,
3.67391820369122));
#225344=CARTESIAN_POINT('Ctrl Pts',(-9.79517815125931,32.6298905226956,
3.6739182037536));
#225345=CARTESIAN_POINT('Ctrl Pts',(-9.77776750817441,32.5813176691759,
3.67391820378309));
#225346=CARTESIAN_POINT('Ctrl Pts',(-9.76904153880803,32.5256529059008,
3.67391820366052));
#225347=CARTESIAN_POINT('Ctrl Pts',(-9.77148943559953,32.4639887709529,
3.67391820365242));
#225348=CARTESIAN_POINT('Ctrl Pts',(-9.78714202532473,32.3985635269007,
3.67391820366528));
#225349=CARTESIAN_POINT('Ctrl Pts',(-9.8166127568954,32.3329645074284,3.67391820378714));
#225350=CARTESIAN_POINT('Ctrl Pts',(-9.85831370963204,32.270950352365,3.67391820378913));
#225351=CARTESIAN_POINT('Ctrl Pts',(-9.90920051242455,32.2147736254368,
3.67391820363487));
#225352=CARTESIAN_POINT('Ctrl Pts',(-9.9663174879506,32.1649043485534,3.67391820384924));
#225353=CARTESIAN_POINT('Ctrl Pts',(-10.0274722933953,32.1206005312345,
3.6739182037779));
#225354=CARTESIAN_POINT('Ctrl Pts',(-10.0907593073158,32.0806925640264,
3.67391820368574));
#225355=CARTESIAN_POINT('Ctrl Pts',(-10.1548009269248,32.0435059390199,
3.67391820374458));
#225356=CARTESIAN_POINT('Ctrl Pts',(-10.2187679006899,32.0068767305138,
3.6739182037384));
#225357=CARTESIAN_POINT('Ctrl Pts',(-10.2819557168718,31.9682873151565,
3.67391820377499));
#225358=CARTESIAN_POINT('Ctrl Pts',(-10.3406331492765,31.9273294666202,
3.6739182040175));
#225359=CARTESIAN_POINT('Ctrl Pts',(-10.3773457047458,31.897874754672,3.6739182037968));
#225360=CARTESIAN_POINT('Ctrl Pts',(-10.3942574005129,31.8836872884891,
3.6739182038621));
#225361=CARTESIAN_POINT('Ctrl Pts',(-9.93851138336908,32.6979635595436,
3.69512919354406));
#225362=CARTESIAN_POINT('Ctrl Pts',(-9.93216961987848,32.6942492865314,
3.6951291935749));
#225363=CARTESIAN_POINT('Ctrl Pts',(-9.91617853069862,32.6838048931047,
3.69512919361689));
#225364=CARTESIAN_POINT('Ctrl Pts',(-9.89275765030619,32.6636667949164,
3.69512919371601));
#225365=CARTESIAN_POINT('Ctrl Pts',(-9.86988963883562,32.6362013086525,
3.69512919361171));
#225366=CARTESIAN_POINT('Ctrl Pts',(-9.85130191009745,32.6040074054018,
3.69512919355095));
#225367=CARTESIAN_POINT('Ctrl Pts',(-9.83773127784488,32.5661980482207,
3.69512919371871));
#225368=CARTESIAN_POINT('Ctrl Pts',(-9.83081818841875,32.5223169363156,
3.69512919359586));
#225369=CARTESIAN_POINT('Ctrl Pts',(-9.83273164991289,32.4727572905269,
3.69512919352204));
#225370=CARTESIAN_POINT('Ctrl Pts',(-9.84555570266743,32.4188492107781,
3.69512919361448));
#225371=CARTESIAN_POINT('Ctrl Pts',(-9.87044426244644,32.3632571441556,
3.69512919362634));
#225372=CARTESIAN_POINT('Ctrl Pts',(-9.90671109882271,32.3091971376395,
3.69512919370059));
#225373=CARTESIAN_POINT('Ctrl Pts',(-9.952171222237,32.2589292315146,3.6951291937217));
#225374=CARTESIAN_POINT('Ctrl Pts',(-10.0044514389433,32.2132275458439,
3.69512919363814));
#225375=CARTESIAN_POINT('Ctrl Pts',(-10.0617210129875,32.1717002349155,
3.69512919368823));
#225376=CARTESIAN_POINT('Ctrl Pts',(-10.1223535550305,32.1334410200113,
3.69512919353589));
#225377=CARTESIAN_POINT('Ctrl Pts',(-10.1852213018775,32.096924032178,3.69512919351195));
#225378=CARTESIAN_POINT('Ctrl Pts',(-10.2497511828282,32.0599787916925,
3.69512919367494));
#225379=CARTESIAN_POINT('Ctrl Pts',(-10.3153828956786,32.0199268144893,
3.69512919369441));
#225380=CARTESIAN_POINT('Ctrl Pts',(-10.3775538920519,31.9765421227984,
3.69512919372681));
#225381=CARTESIAN_POINT('Ctrl Pts',(-10.4161740789057,31.9455405230208,
3.69512919331271));
#225382=CARTESIAN_POINT('Ctrl Pts',(-10.4337763096972,31.9307749065868,
3.69512919398659));
#225383=CARTESIAN_POINT('Ctrl Pts',(-9.97116252055946,32.6422193454557,
3.70259670692413));
#225384=CARTESIAN_POINT('Ctrl Pts',(-9.96664226793143,32.6395718949129,
3.70259670685336));
#225385=CARTESIAN_POINT('Ctrl Pts',(-9.9553220235066,32.6321721270399,3.70259670694146));
#225386=CARTESIAN_POINT('Ctrl Pts',(-9.93898228874052,32.6181069743809,
3.70259670691901));
#225387=CARTESIAN_POINT('Ctrl Pts',(-9.92316332913489,32.5991012426553,
3.70259670692313));
#225388=CARTESIAN_POINT('Ctrl Pts',(-9.91028296566242,32.5768065616725,
3.7025967068903));
#225389=CARTESIAN_POINT('Ctrl Pts',(-9.90074784182276,32.5503086784882,
3.70259670693741));
#225390=CARTESIAN_POINT('Ctrl Pts',(-9.89573992715535,32.5188111306774,
3.70259670694239));
#225391=CARTESIAN_POINT('Ctrl Pts',(-9.89709174490933,32.4819722210771,
3.7025967068675));
#225392=CARTESIAN_POINT('Ctrl Pts',(-9.906943258094,32.440167652471,3.70259670691858));
#225393=CARTESIAN_POINT('Ctrl Pts',(-9.92701636463508,32.3950919982036,
3.70259670702978));
#225394=CARTESIAN_POINT('Ctrl Pts',(-9.95757243036643,32.3493910920705,
3.70259670694281));
#225395=CARTESIAN_POINT('Ctrl Pts',(-9.99732959851933,32.3053328294898,
3.7025967069463));
#225396=CARTESIAN_POINT('Ctrl Pts',(-10.0445268140322,32.2640109075161,
3.70259670708727));
#225397=CARTESIAN_POINT('Ctrl Pts',(-10.0977133569742,32.225401457587,3.70259670706659));
#225398=CARTESIAN_POINT('Ctrl Pts',(-10.1555562861196,32.1888749332525,
3.70259670701628));
#225399=CARTESIAN_POINT('Ctrl Pts',(-10.2171903976182,32.1530616735734,
3.70259670707796));
#225400=CARTESIAN_POINT('Ctrl Pts',(-10.2823118438175,32.1157843135067,
3.7025967069912));
#225401=CARTESIAN_POINT('Ctrl Pts',(-10.3505118736342,32.0741953141238,
3.7025967070764));
#225402=CARTESIAN_POINT('Ctrl Pts',(-10.416354293506,32.0282602265301,3.70259670705167));
#225403=CARTESIAN_POINT('Ctrl Pts',(-10.4569792305058,31.9956329830332,
3.70259670708194));
#225404=CARTESIAN_POINT('Ctrl Pts',(-10.4753071520089,31.980259787933,3.70259670707021));
#225405=CARTESIAN_POINT('Ctrl Pts',(-9.99751828015704,32.5972230224258,
3.69738790112081));
#225406=CARTESIAN_POINT('Ctrl Pts',(-9.99446833796249,32.5954367021109,
3.69738790125382));
#225407=CARTESIAN_POINT('Ctrl Pts',(-9.98691836483033,32.5904945351128,
3.69738790103916));
#225408=CARTESIAN_POINT('Ctrl Pts',(-9.97629447927707,32.5813314186186,
3.69738790118362));
#225409=CARTESIAN_POINT('Ctrl Pts',(-9.96616546295876,32.5691543387813,
3.69738790131407));
#225410=CARTESIAN_POINT('Ctrl Pts',(-9.95789204294006,32.554850237933,3.69738790125361));
#225411=CARTESIAN_POINT('Ctrl Pts',(-9.95161435200068,32.5374828941356,
3.6973879011714));
#225412=CARTESIAN_POINT('Ctrl Pts',(-9.94814428042318,32.5159812704052,
3.69738790088448));
#225413=CARTESIAN_POINT('Ctrl Pts',(-9.94904274350219,32.4894104448562,
3.69738790112741));
#225414=CARTESIAN_POINT('Ctrl Pts',(-9.95649484443781,32.4573757423495,
3.69738790106233));
#225415=CARTESIAN_POINT('Ctrl Pts',(-9.97268095241168,32.4207888603195,
3.69738790100357));
#225416=CARTESIAN_POINT('Ctrl Pts',(-9.99862732582955,32.3818353581675,
3.69738790098822));
#225417=CARTESIAN_POINT('Ctrl Pts',(-10.033781110256,32.3427894745016,3.69738790098729));
#225418=CARTESIAN_POINT('Ctrl Pts',(-10.0768753642712,32.3050028668695,
3.69738790104932));
#225419=CARTESIAN_POINT('Ctrl Pts',(-10.1267661141157,32.2687486936042,
3.69738790083048));
#225420=CARTESIAN_POINT('Ctrl Pts',(-10.1823572881186,32.2336207823332,
3.69738790136701));
#225421=CARTESIAN_POINT('Ctrl Pts',(-10.2429956182061,32.1983755687808,
3.69738790105281));
#225422=CARTESIAN_POINT('Ctrl Pts',(-10.3085945715109,32.1608301234656,
3.69738790094132));
#225423=CARTESIAN_POINT('Ctrl Pts',(-10.3788677279821,32.1180004510798,
3.6973879010749));
#225424=CARTESIAN_POINT('Ctrl Pts',(-10.4476736944352,32.0700067023115,
3.6973879010408));
#225425=CARTESIAN_POINT('Ctrl Pts',(-10.4899168506901,32.0360672533126,
3.69738790093081));
#225426=CARTESIAN_POINT('Ctrl Pts',(-10.5088305445884,32.0202036214248,
3.69738790120863));
#225427=CARTESIAN_POINT('Ctrl Pts',(-10.0122474770386,32.5720763491137,
3.68992519020267));
#225428=CARTESIAN_POINT('Ctrl Pts',(-10.0100192332836,32.570771281856,3.6899251901248));
#225429=CARTESIAN_POINT('Ctrl Pts',(-10.004576316591,32.5672025697111,3.68992519013226));
#225430=CARTESIAN_POINT('Ctrl Pts',(-9.997146794082,32.5607790095937,3.6899251900627));
#225431=CARTESIAN_POINT('Ctrl Pts',(-9.99019766301963,32.5524181938616,
3.68992519042266));
#225432=CARTESIAN_POINT('Ctrl Pts',(-9.98449888256786,32.5425797148672,
3.68992519007847));
#225433=CARTESIAN_POINT('Ctrl Pts',(-9.9800416425191,32.5303150685743,3.68992519029717));
#225434=CARTESIAN_POINT('Ctrl Pts',(-9.97743101093214,32.5143997720951,
3.6899251901896));
#225435=CARTESIAN_POINT('Ctrl Pts',(-9.97807611207151,32.4935673772917,
3.68992518996102));
#225436=CARTESIAN_POINT('Ctrl Pts',(-9.98418727578809,32.4669926664126,
3.6899251902998));
#225437=CARTESIAN_POINT('Ctrl Pts',(-9.9982010932078,32.4351498250493,3.68992519017553));
#225438=CARTESIAN_POINT('Ctrl Pts',(-10.0215712908801,32.3999671813968,
3.68992519021241));
#225439=CARTESIAN_POINT('Ctrl Pts',(-10.0541524252738,32.3637225179938,
3.68992519043651));
#225440=CARTESIAN_POINT('Ctrl Pts',(-10.0949536957127,32.3279116605593,
3.68992518994268));
#225441=CARTESIAN_POINT('Ctrl Pts',(-10.143002556789,32.2929737561483,3.68992519020956));
#225442=CARTESIAN_POINT('Ctrl Pts',(-10.1973353134947,32.2586274774471,
3.68992519042095));
#225443=CARTESIAN_POINT('Ctrl Pts',(-10.2574171404054,32.223699721319,3.68992519018938));
#225444=CARTESIAN_POINT('Ctrl Pts',(-10.3232829537632,32.1860044524227,
3.6899251903813));
#225445=CARTESIAN_POINT('Ctrl Pts',(-10.3947146991639,32.1424814172684,
3.68992519037455));
#225446=CARTESIAN_POINT('Ctrl Pts',(-10.4651768749086,32.0933371638533,
3.68992519033981));
#225447=CARTESIAN_POINT('Ctrl Pts',(-10.5083243903803,32.058664375499,3.68992518997743));
#225448=CARTESIAN_POINT('Ctrl Pts',(-10.5275654491739,32.0425266566576,
3.68992519075746));
#225449=CARTESIAN_POINT('Ctrl Pts',(-10.016865508824,32.5641921352262,3.68712212947941));
#225450=CARTESIAN_POINT('Ctrl Pts',(-10.0148948915036,32.5630379540065,
3.68712212952893));
#225451=CARTESIAN_POINT('Ctrl Pts',(-10.0101125983877,32.559899860901,3.68712212936273));
#225452=CARTESIAN_POINT('Ctrl Pts',(-10.0036846017436,32.5543352302071,
3.68712212951543));
#225453=CARTESIAN_POINT('Ctrl Pts',(-9.99773245727617,32.5471709252488,
3.68712212974657));
#225454=CARTESIAN_POINT('Ctrl Pts',(-9.99284090105554,32.5387325473491,
3.68712212963025));
#225455=CARTESIAN_POINT('Ctrl Pts',(-9.98895442544892,32.5280677470039,
3.68712212951365));
#225456=CARTESIAN_POINT('Ctrl Pts',(-9.98661325333849,32.5139039271197,
3.68712212935144));
#225457=CARTESIAN_POINT('Ctrl Pts',(-9.98717891800688,32.4948706946094,
3.68712212964027));
#225458=CARTESIAN_POINT('Ctrl Pts',(-9.99286965907075,32.4700078518778,
3.68712212967132));
#225459=CARTESIAN_POINT('Ctrl Pts',(-10.006202400255,32.4396524054893,3.68712212949859));
#225460=CARTESIAN_POINT('Ctrl Pts',(-10.0287648918602,32.405652035284,3.68712212963622));
#225461=CARTESIAN_POINT('Ctrl Pts',(-10.0605394255648,32.3702856374511,
3.68712212958954));
#225462=CARTESIAN_POINT('Ctrl Pts',(-10.1006217787604,32.3350942327042,
3.68712212952637));
#225463=CARTESIAN_POINT('Ctrl Pts',(-10.1480931540229,32.3005690169913,
3.68712212994929));
#225464=CARTESIAN_POINT('Ctrl Pts',(-10.2020313602624,32.266467804393,3.68712212965946));
#225465=CARTESIAN_POINT('Ctrl Pts',(-10.2619387073413,32.2316395803604,
3.68712212945397));
#225466=CARTESIAN_POINT('Ctrl Pts',(-10.3278881888535,32.1938973385478,
3.68712212944786));
#225467=CARTESIAN_POINT('Ctrl Pts',(-10.3996831859371,32.1501569129175,
3.68712212970436));
#225468=CARTESIAN_POINT('Ctrl Pts',(-10.4706646313763,32.1006519438012,
3.68712212939968));
#225469=CARTESIAN_POINT('Ctrl Pts',(-10.5140956896214,32.0657492306552,
3.68712212934085));
#225470=CARTESIAN_POINT('Ctrl Pts',(-10.5334393873464,32.0495255803857,
3.68712212957476));
#225471=CARTESIAN_POINT('Ctrl Pts',(-10.2506941311045,31.8295611592163,
3.25033537697242));
#225472=CARTESIAN_POINT('Ctrl Pts',(-10.2384493595634,31.8374654787197,
3.25172200134296));
#225473=CARTESIAN_POINT('Ctrl Pts',(-10.2261007420617,31.8446658164826,
3.25363278125307));
#225474=CARTESIAN_POINT('Ctrl Pts',(-10.2135862965204,31.851331095449,3.25609697851273));
#225475=CARTESIAN_POINT('Ctrl Pts',(-10.2023761197699,31.8573017119703,
3.25830435451974));
#225476=CARTESIAN_POINT('Ctrl Pts',(-10.1910338143076,31.8628434352754,
3.26095578569749));
#225477=CARTESIAN_POINT('Ctrl Pts',(-10.1795495163588,31.868084402272,3.26407155776117));
#225478=CARTESIAN_POINT('Ctrl Pts',(-10.1673971374453,31.8736302542779,
3.26736858496257));
#225479=CARTESIAN_POINT('Ctrl Pts',(-10.1551077673738,31.8788261122954,
3.27118495526073));
#225480=CARTESIAN_POINT('Ctrl Pts',(-10.1427260297729,31.883811451162,3.27555373200403));
#225481=CARTESIAN_POINT('Ctrl Pts',(-10.1365351609724,31.8863041205953,
3.27773812037569));
#225482=CARTESIAN_POINT('Ctrl Pts',(-10.1305759089177,31.8886591027507,
3.27993658841252));
#225483=CARTESIAN_POINT('Ctrl Pts',(-10.1244822849713,31.89101332833,3.28234346190192));
#225484=CARTESIAN_POINT('Ctrl Pts',(-10.1189300973794,31.8931583740638,
3.28453647762471));
#225485=CARTESIAN_POINT('Ctrl Pts',(-10.1132660855803,31.8953028128182,
3.28690222066873));
#225486=CARTESIAN_POINT('Ctrl Pts',(-10.1071984451572,31.8975873042632,
3.2895597455381));
#225487=CARTESIAN_POINT('Ctrl Pts',(-10.1066067430476,31.8978100825284,
3.28981890115078));
#225488=CARTESIAN_POINT('Ctrl Pts',(-10.1060111911222,31.8980342251403,
3.29008080863662));
#225489=CARTESIAN_POINT('Ctrl Pts',(-10.1054115112166,31.8982598845673,
3.29034556298386));
#225490=CARTESIAN_POINT('Ctrl Pts',(-10.0896587442745,31.9041876475776,
3.2973002958175));
#225491=CARTESIAN_POINT('Ctrl Pts',(-10.0738611496281,31.910250814047,3.3046676809636));
#225492=CARTESIAN_POINT('Ctrl Pts',(-10.0581215325423,31.9166277709195,
3.31245058676453));
#225493=CARTESIAN_POINT('Ctrl Pts',(-10.042623230122,31.9229069583732,3.32011416759713));
#225494=CARTESIAN_POINT('Ctrl Pts',(-10.0271814405463,31.9294909924487,
3.32818028211255));
#225495=CARTESIAN_POINT('Ctrl Pts',(-10.0119288510378,31.9365171643791,
3.33663468867401));
#225496=CARTESIAN_POINT('Ctrl Pts',(-10.0090786310064,31.937830130677,3.33821454623994));
#225497=CARTESIAN_POINT('Ctrl Pts',(-10.0062351080124,31.939158428,3.33980792291984));
#225498=CARTESIAN_POINT('Ctrl Pts',(-10.0033992688715,31.9405027968728,
3.34141467390355));
#225499=CARTESIAN_POINT('Ctrl Pts',(-9.98873724244093,31.9474535338384,
3.34972199467151));
#225500=CARTESIAN_POINT('Ctrl Pts',(-9.97427770723858,31.9548397413332,
3.35838282987783));
#225501=CARTESIAN_POINT('Ctrl Pts',(-9.96016265088263,31.9627458485849,
3.36734274631619));
#225502=CARTESIAN_POINT('Ctrl Pts',(-9.95560434737485,31.9652990396959,
3.37023625361084));
#225503=CARTESIAN_POINT('Ctrl Pts',(-9.95108210382437,31.9679060796601,
3.37316085580045));
#225504=CARTESIAN_POINT('Ctrl Pts',(-9.94660103015224,31.9705687232027,
3.3761144735125));
#225505=CARTESIAN_POINT('',(-10.4000720948849,32.0421211186525,3.7003119412951));
#225506=CARTESIAN_POINT('Ctrl Pts',(-9.87568737390882,32.617684199937,3.69786655145576));
#225507=CARTESIAN_POINT('Ctrl Pts',(-9.87855738314447,32.5819116460618,
3.69934495912852));
#225508=CARTESIAN_POINT('Ctrl Pts',(-9.88650554715656,32.5532509731519,
3.69997861300653));
#225509=CARTESIAN_POINT('Ctrl Pts',(-9.89536761715641,32.5183867806788,
3.70032246429368));
#225510=CARTESIAN_POINT('Ctrl Pts',(-9.89809461480604,32.5064428969463,
3.70031720142791));
#225511=CARTESIAN_POINT('Ctrl Pts',(-9.90239178224485,32.4871820427808,
3.70030458387063));
#225512=CARTESIAN_POINT('Ctrl Pts',(-9.90459916699926,32.4772147010361,
3.70029485286651));
#225513=CARTESIAN_POINT('Ctrl Pts',(-9.90746418418368,32.4648057990419,
3.70029225804863));
#225514=CARTESIAN_POINT('Ctrl Pts',(-9.90877722858357,32.4593018627334,
3.70029311582293));
#225515=CARTESIAN_POINT('Ctrl Pts',(-9.90967425967298,32.4555895176395,
3.7002940962067));
#225516=CARTESIAN_POINT('Ctrl Pts',(-9.91057461999134,32.451934828062,3.70029560715984));
#225517=CARTESIAN_POINT('Ctrl Pts',(-9.91072737296726,32.4513193499243,
3.70029588864256));
#225518=CARTESIAN_POINT('Ctrl Pts',(-9.9114260701193,32.4479880718975,3.70029833269761));
#225519=CARTESIAN_POINT('Ctrl Pts',(-9.9139480817157,32.4387077567175,3.70030342860694));
#225520=CARTESIAN_POINT('Ctrl Pts',(-9.91504533235165,32.4349000317878,
3.70030532995521));
#225521=CARTESIAN_POINT('Ctrl Pts',(-9.91797405141057,32.4258609157965,
3.70030879253086));
#225522=CARTESIAN_POINT('Ctrl Pts',(-9.92059795097191,32.4186242771449,
3.7003106493939));
#225523=CARTESIAN_POINT('Ctrl Pts',(-9.92524940961388,32.4068494129089,
3.70031238539617));
#225524=CARTESIAN_POINT('Ctrl Pts',(-9.92850346149758,32.399910350089,3.70031191529478));
#225525=CARTESIAN_POINT('Ctrl Pts',(-9.93480561723587,32.38788537714,3.70031116988542));
#225526=CARTESIAN_POINT('Ctrl Pts',(-9.93664939848522,32.3846145434383,
3.70031081827641));
#225527=CARTESIAN_POINT('Ctrl Pts',(-9.95653177620817,32.3546265627782,
3.70031208727376));
#225528=CARTESIAN_POINT('Ctrl Pts',(-9.97508108963665,32.3325107205915,
3.700311936487));
#225529=CARTESIAN_POINT('Ctrl Pts',(-10.0206433901576,32.2873213696326,
3.70031194143955));
#225530=CARTESIAN_POINT('Ctrl Pts',(-10.046404715969,32.2660898146745,3.70031193697173));
#225531=CARTESIAN_POINT('Ctrl Pts',(-10.0884815008907,32.2357338564173,
3.70031180958719));
#225532=CARTESIAN_POINT('Ctrl Pts',(-10.1030848982144,32.2258564386169,
3.70031174617424));
#225533=CARTESIAN_POINT('Ctrl Pts',(-10.1333217137476,32.2064037072249,
3.70031154887016));
#225534=CARTESIAN_POINT('Ctrl Pts',(-10.1502165057515,32.1960758455766,
3.70031140036069));
#225535=CARTESIAN_POINT('Ctrl Pts',(-10.1799015136285,32.1784578341847,
3.70031105586143));
#225536=CARTESIAN_POINT('Ctrl Pts',(-10.1963498149268,32.1687372946325,
3.70031140644713));
#225537=CARTESIAN_POINT('Ctrl Pts',(-10.2236781191189,32.1524742441869,
3.70031189883854));
#225538=CARTESIAN_POINT('Ctrl Pts',(-10.2332308403633,32.1467715036101,
3.70031202702634));
#225539=CARTESIAN_POINT('Ctrl Pts',(-10.2532382521998,32.1347006977248,
3.70031170979857));
#225540=CARTESIAN_POINT('Ctrl Pts',(-10.2618906340133,32.1294515707899,
3.70031144717665));
#225541=CARTESIAN_POINT('Ctrl Pts',(-10.3254211170439,32.090008917408,3.70030500567992));
#225542=CARTESIAN_POINT('Ctrl Pts',(-10.3682811630539,32.0623690752205,
3.70031176631386));
#225543=CARTESIAN_POINT('Ctrl Pts',(-10.4000720948848,32.0421211186522,
3.70031194146499));
#225544=CARTESIAN_POINT('',(-10.2302623056561,31.8015517483343,3.45772256341377));
#225545=CARTESIAN_POINT('Ctrl Pts',(-10.2302817861327,31.8015785757894,
3.45771609848864));
#225546=CARTESIAN_POINT('Ctrl Pts',(-10.2309288236546,31.8024655039038,
3.46334580047731));
#225547=CARTESIAN_POINT('Ctrl Pts',(-10.2317194062815,31.8035498604518,
3.46934476290564));
#225548=CARTESIAN_POINT('Ctrl Pts',(-10.2326517992714,31.8048294058185,
3.47546325308267));
#225549=CARTESIAN_POINT('Ctrl Pts',(-10.2335657362256,31.8060836235227,
3.48146063223197));
#225550=CARTESIAN_POINT('Ctrl Pts',(-10.234615862303,31.8075252925522,3.48757212611397));
#225551=CARTESIAN_POINT('Ctrl Pts',(-10.2357726382924,31.8091138876194,
3.49358087975438));
#225552=CARTESIAN_POINT('Ctrl Pts',(-10.2362954962409,31.8098319259996,
3.49629681147346));
#225553=CARTESIAN_POINT('Ctrl Pts',(-10.2368397672494,31.8105794644478,
3.49899207198607));
#225554=CARTESIAN_POINT('Ctrl Pts',(-10.2374009706265,31.8113503478306,
3.50164846676675));
#225555=CARTESIAN_POINT('Ctrl Pts',(-10.2377472238066,31.8118259700982,
3.50328741830884));
#225556=CARTESIAN_POINT('Ctrl Pts',(-10.2380999012952,31.8123104497137,
3.50491159878629));
#225557=CARTESIAN_POINT('Ctrl Pts',(-10.2384576357742,31.8128019075034,
3.50651684031396));
#225558=CARTESIAN_POINT('Ctrl Pts',(-10.2400973735535,31.8150545891772,
3.51387474214587));
#225559=CARTESIAN_POINT('Ctrl Pts',(-10.2419069765208,31.8175412470199,
3.52112374879009));
#225560=CARTESIAN_POINT('Ctrl Pts',(-10.2438796671802,31.82025254814,3.52824081289974));
#225561=CARTESIAN_POINT('Ctrl Pts',(-10.2440297717683,31.820458854555,3.52878235952888));
#225562=CARTESIAN_POINT('Ctrl Pts',(-10.2441808209787,31.8206664621303,
3.52932313173155));
#225563=CARTESIAN_POINT('Ctrl Pts',(-10.2443328340045,31.8208753972892,
3.52986317970623));
#225564=CARTESIAN_POINT('Ctrl Pts',(-10.2450801720899,31.821902580327,3.5325182049403));
#225565=CARTESIAN_POINT('Ctrl Pts',(-10.24575390486,31.8228283166673,3.53482072806255));
#225566=CARTESIAN_POINT('Ctrl Pts',(-10.2464643213928,31.8238045688555,
3.53717632198579));
#225567=CARTESIAN_POINT('Ctrl Pts',(-10.2471283630193,31.8247170927918,
3.53937814633518));
#225568=CARTESIAN_POINT('Ctrl Pts',(-10.2478243712513,31.8256736367762,
3.5416255026929));
#225569=CARTESIAN_POINT('Ctrl Pts',(-10.2486597012526,31.8268220992642,
3.5442220729729));
#225570=CARTESIAN_POINT('Ctrl Pts',(-10.2494519352027,31.8279113106801,
3.54668468191351));
#225571=CARTESIAN_POINT('Ctrl Pts',(-10.2503687116794,31.8291720824079,
3.54946106933895));
#225572=CARTESIAN_POINT('Ctrl Pts',(-10.251524181557,31.830761653057,3.55279091925776));
#225573=CARTESIAN_POINT('Ctrl Pts',(-10.2515963511719,31.8308609362176,
3.55299889870469));
#225574=CARTESIAN_POINT('Ctrl Pts',(-10.2516694623229,31.8309615163315,
3.55320903211499));
#225575=CARTESIAN_POINT('Ctrl Pts',(-10.2517435482059,31.8310634391209,
3.55342137514214));
#225576=CARTESIAN_POINT('Ctrl Pts',(-10.254521029427,31.8348845265079,3.56138211942666));
#225577=CARTESIAN_POINT('Ctrl Pts',(-10.2574158289439,31.8388755757566,
3.56886560093499));
#225578=CARTESIAN_POINT('Ctrl Pts',(-10.2604550947903,31.8430739477042,
3.57603377917357));
#225579=CARTESIAN_POINT('Ctrl Pts',(-10.2638103645753,31.8477088402255,
3.58394725995228));
#225580=CARTESIAN_POINT('Ctrl Pts',(-10.2673381608463,31.8525915347737,
3.59146701725589));
#225581=CARTESIAN_POINT('Ctrl Pts',(-10.2709716760196,31.8576300832162,
3.59852571666671));
#225582=CARTESIAN_POINT('Ctrl Pts',(-10.2753355325945,31.8636813866235,
3.6070032240844));
#225583=CARTESIAN_POINT('Ctrl Pts',(-10.2798515618183,31.869957065083,3.61481833747193));
#225584=CARTESIAN_POINT('Ctrl Pts',(-10.2844376489865,31.8763440863178,
3.62198895862459));
#225585=CARTESIAN_POINT('Ctrl Pts',(-10.2884744303065,31.8819660919766,
3.62830070728112));
#225586=CARTESIAN_POINT('Ctrl Pts',(-10.2925661023837,31.8876752064272,
3.63411420773281));
#225587=CARTESIAN_POINT('Ctrl Pts',(-10.2966731496176,31.8934169669492,
3.63945929626638));
#225588=CARTESIAN_POINT('Ctrl Pts',(-10.3000027215987,31.8980717965303,
3.64379254494934));
#225589=CARTESIAN_POINT('Ctrl Pts',(-10.3033425022274,31.902748224135,3.64781835526102));
#225590=CARTESIAN_POINT('Ctrl Pts',(-10.3066711782448,31.9074168222078,
3.65155804487941));
#225591=CARTESIAN_POINT('Ctrl Pts',(-10.3121044299059,31.9150371697879,
3.65766217598882));
#225592=CARTESIAN_POINT('Ctrl Pts',(-10.3175349149947,31.9226726354525,
3.66303251782764));
#225593=CARTESIAN_POINT('Ctrl Pts',(-10.3228742839263,31.930202432617,3.66772851971173));
#225594=CARTESIAN_POINT('Ctrl Pts',(-10.3245467717367,31.9325610435565,
3.66919948116973));
#225595=CARTESIAN_POINT('Ctrl Pts',(-10.3262105290172,31.9349095731315,
3.67060445281202));
#225596=CARTESIAN_POINT('Ctrl Pts',(-10.3278633826787,31.9372450501717,
3.67194568927048));
#225597=CARTESIAN_POINT('Ctrl Pts',(-10.3333202556219,31.9449555945276,
3.67637376243347));
#225598=CARTESIAN_POINT('Ctrl Pts',(-10.3386558074678,31.9525204896203,
3.68010732258344));
#225599=CARTESIAN_POINT('Ctrl Pts',(-10.3437983315518,31.9598415022216,
3.68325885802454));
#225600=CARTESIAN_POINT('Ctrl Pts',(-10.3493367937963,31.9677261812666,
3.68665303951355));
#225601=CARTESIAN_POINT('Ctrl Pts',(-10.3546516034455,31.9753283146493,
3.68937251935119));
#225602=CARTESIAN_POINT('Ctrl Pts',(-10.3596885439848,31.9825734388963,
3.69155378423017));
#225603=CARTESIAN_POINT('Ctrl Pts',(-10.3607297866045,31.9840711600013,
3.6920046980218));
#225604=CARTESIAN_POINT('Ctrl Pts',(-10.361759259607,31.9855537675797,3.69243258719487));
#225605=CARTESIAN_POINT('Ctrl Pts',(-10.3627766385115,31.9870208143101,
3.69283861427722));
#225606=CARTESIAN_POINT('Ctrl Pts',(-10.3679375575554,31.9944627903285,
3.69489829223242));
#225607=CARTESIAN_POINT('Ctrl Pts',(-10.3727849926873,32.0015012524981,
3.69639792894348));
#225608=CARTESIAN_POINT('Ctrl Pts',(-10.3772908994765,32.0080972341898,
3.69749747383475));
#225609=CARTESIAN_POINT('Ctrl Pts',(-10.3822172522272,32.0153086866389,
3.69869961721079));
#225610=CARTESIAN_POINT('Ctrl Pts',(-10.3867357780194,32.0219917945273,
3.69942380921835));
#225611=CARTESIAN_POINT('Ctrl Pts',(-10.3908402592909,32.0281370333508,
3.69983947146558));
#225612=CARTESIAN_POINT('Ctrl Pts',(-10.3936210691732,32.0323004683184,
3.70012108505043));
#225613=CARTESIAN_POINT('Ctrl Pts',(-10.3962124526858,32.0362178649481,
3.70026022490905));
#225614=CARTESIAN_POINT('Ctrl Pts',(-10.3986178482802,32.0398935536125,
3.70029984206034));
#225615=CARTESIAN_POINT('Ctrl Pts',(-10.3991103673495,32.0406461727509,
3.70030795390794));
#225616=CARTESIAN_POINT('Ctrl Pts',(-10.3995950998515,32.0413886731575,
3.70031186879022));
#225617=CARTESIAN_POINT('Ctrl Pts',(-10.4000720948849,32.0421211186524,
3.70031193843178));
#225618=CARTESIAN_POINT('Origin',(-10.4037626101684,32.0394282230879,3.40031194870164));
#225619=CARTESIAN_POINT('Origin',(-16.9193343079915,32.7978763795764,3.70031194398223));
#225620=CARTESIAN_POINT('',(-16.2946456177024,27.7283424852402,3.70031197405332));
#225621=CARTESIAN_POINT('',(-10.4000720948848,32.0421211186522,3.70031194398848));
#225622=CARTESIAN_POINT('Origin',(5.74459828847722,4.39885765242479,3.70031195908169));
#225623=CARTESIAN_POINT('Origin',(-14.9800012021949,25.8093920979789,0.324784345760349));
#225624=CARTESIAN_POINT('Ctrl Pts',(-26.856468933811,42.1599312728983,2.50027478193476));
#225625=CARTESIAN_POINT('Ctrl Pts',(-26.861472017302,42.1668189555234,2.50629291935535));
#225626=CARTESIAN_POINT('Ctrl Pts',(-26.863313866264,42.169341725535,2.50809138096934));
#225627=CARTESIAN_POINT('Ctrl Pts',(-26.8775566312506,42.1889499715117,
2.52574439028024));
#225628=CARTESIAN_POINT('Ctrl Pts',(-26.9053463659939,42.2272085508662,
2.55913125535486));
#225629=CARTESIAN_POINT('Ctrl Pts',(-26.9635245069374,42.3073033427947,
2.63205253097738));
#225630=CARTESIAN_POINT('Ctrl Pts',(-26.9887184994203,42.3419883215861,
2.66440575865104));
#225631=CARTESIAN_POINT('Ctrl Pts',(-27.0603056253575,42.4405434810275,
2.7609278148325));
#225632=CARTESIAN_POINT('Ctrl Pts',(-27.1058192348734,42.5032028067803,
2.82794506795488));
#225633=CARTESIAN_POINT('Ctrl Pts',(-27.1482371407997,42.5616002270842,
2.90014284340391));
#225634=CARTESIAN_POINT('',(-15.2185945457217,26.1378674300227,0.500306987088592));
#225635=CARTESIAN_POINT('',(-15.2185936519679,26.1378662002389,3.20516548728605));
#225636=CARTESIAN_POINT('',(-27.1482372344312,42.5616003560309,0.500311938094171));
#225637=CARTESIAN_POINT('Origin',(36.2077351584406,-26.2360007346581,0.000311944145039433));
#225638=CARTESIAN_POINT('',(-15.5795082609277,25.7839571348008,0.000311945059010554));
#225639=CARTESIAN_POINT('',(-15.5795082606197,25.7839571344917,0.000311945325748297));
#225640=CARTESIAN_POINT('',(-8.62942360668555,30.9587427151151,0.000311944483257776));
#225641=CARTESIAN_POINT('Origin',(5.74459828840311,4.39885765102829,0.000311954842615592));
#225642=CARTESIAN_POINT('',(-14.2284000067913,38.666944497829,0.00031194392136058));
#225643=CARTESIAN_POINT('',(-7.13606494386426,30.6043839689998,0.000311942454800374));
#225644=CARTESIAN_POINT('',(-7.1360649314699,30.6043839494734,0.000311941082102862));
#225645=CARTESIAN_POINT('',(-15.6873960503469,24.2309159456676,0.000311949342304274));
#225646=CARTESIAN_POINT('Origin',(5.74459479170663,4.39887638171399,0.000312000348046126));
#225647=CARTESIAN_POINT('',(-15.6873960590256,24.2309159544639,0.000311945146549419));
#225648=CARTESIAN_POINT('Origin',(-24.0862203880928,51.0965277397493,1.56131194355943));
#225649=CARTESIAN_POINT('',(-22.2242608769398,51.911085805114,11.2003119432887));
#225650=CARTESIAN_POINT('',(-23.0748344004876,51.5389823717229,11.2003119435926));
#225651=CARTESIAN_POINT('',(-22.2242608769863,51.9110858033193,1.75031194368202));
#225652=CARTESIAN_POINT('',(-22.2242608774749,51.9110858056007,6.47531194321829));
#225653=CARTESIAN_POINT('',(-23.0748344004264,51.5389823719306,1.75031194340676));
#225654=CARTESIAN_POINT('Origin',(-18.6657876895298,43.5428246625496,1.20031194405101));
#225655=CARTESIAN_POINT('',(-21.0760772710776,48.094252079197,1.20031194501827));
#225656=CARTESIAN_POINT('',(-22.0029447563093,51.4075724872204,1.20031194392752));
#225657=CARTESIAN_POINT('',(-22.0020686407678,51.4079524444819,1.20031194391821));
#225658=CARTESIAN_POINT('',(-21.45937417789,51.2593808904485,1.2003119438463));
#225659=CARTESIAN_POINT('Ctrl Pts',(-22.0020702499311,51.407956165725,1.20031194395154));
#225660=CARTESIAN_POINT('Ctrl Pts',(-21.9874763929083,51.4142669331114,
1.2003119439567));
#225661=CARTESIAN_POINT('Ctrl Pts',(-21.9729238083115,51.4197053583078,
1.2003119413712));
#225662=CARTESIAN_POINT('Ctrl Pts',(-21.9584210128092,51.4243438913402,
1.20031195987516));
#225663=CARTESIAN_POINT('Ctrl Pts',(-21.9437503246082,51.4290361226978,
1.20031197859333));
#225664=CARTESIAN_POINT('Ctrl Pts',(-21.9291296877322,51.4329109721495,
1.20031202444497));
#225665=CARTESIAN_POINT('Ctrl Pts',(-21.9145222494516,51.4360152135188,
1.20031208710221));
#225666=CARTESIAN_POINT('Ctrl Pts',(-21.8998167012965,51.4391403043161,
1.20031215018027));
#225667=CARTESIAN_POINT('Ctrl Pts',(-21.8851232658845,51.4414851935781,
1.20031222693874));
#225668=CARTESIAN_POINT('Ctrl Pts',(-21.8703748205559,51.4430545843188,
1.20031225382764));
#225669=CARTESIAN_POINT('Ctrl Pts',(-21.8649942276165,51.4436271363776,
1.20031226363737));
#225670=CARTESIAN_POINT('Ctrl Pts',(-21.8596061273786,51.4440960044298,
1.20031226663702));
#225671=CARTESIAN_POINT('Ctrl Pts',(-21.8542068370677,51.4444597342811,
1.20031226071399));
#225672=CARTESIAN_POINT('Ctrl Pts',(-21.8364254220546,51.4456576012353,
1.20031224120775));
#225673=CARTESIAN_POINT('Ctrl Pts',(-21.8185481626374,51.4457406940511,
1.20031215040635));
#225674=CARTESIAN_POINT('Ctrl Pts',(-21.8005779617831,51.4447187942925,
1.20031207594695));
#225675=CARTESIAN_POINT('Ctrl Pts',(-21.7935694174755,51.4443202439483,
1.20031204690709));
#225676=CARTESIAN_POINT('Ctrl Pts',(-21.7865465059693,51.443753097233,1.2003120203214));
#225677=CARTESIAN_POINT('Ctrl Pts',(-21.7795089098463,51.4430158307475,
1.20031199935468));
#225678=CARTESIAN_POINT('Ctrl Pts',(-21.770253876762,51.4420462630718,1.20031197178167));
#225679=CARTESIAN_POINT('Ctrl Pts',(-21.760775207164,51.4407724546671,1.20031195959627));
#225680=CARTESIAN_POINT('Ctrl Pts',(-21.7512931874575,51.4391966650962,
1.20031195318626));
#225681=CARTESIAN_POINT('Ctrl Pts',(-21.7418115308596,51.4376209358693,
1.20031194677649));
#225682=CARTESIAN_POINT('Ctrl Pts',(-21.7323273287678,51.4357432175646,
1.20031194583324));
#225683=CARTESIAN_POINT('Ctrl Pts',(-21.7230558282371,51.4336182791656,
1.2003119456127));
#225684=CARTESIAN_POINT('Ctrl Pts',(-21.7164713062327,51.4321091703003,
1.20031194545608));
#225685=CARTESIAN_POINT('Ctrl Pts',(-21.7099939594217,51.4304765463306,
1.20031194574628));
#225686=CARTESIAN_POINT('Ctrl Pts',(-21.7036961547884,51.4287552779777,
1.20031194768099));
#225687=CARTESIAN_POINT('Ctrl Pts',(-21.687439353448,51.4243120919318,1.20031195267513));
#225688=CARTESIAN_POINT('Ctrl Pts',(-21.671285970496,51.4188731421012,1.20031195566035));
#225689=CARTESIAN_POINT('Ctrl Pts',(-21.6554325004952,51.4124868589071,
1.20031195442518));
#225690=CARTESIAN_POINT('Ctrl Pts',(-21.6396176227808,51.4061161219164,
1.20031195319302));
#225691=CARTESIAN_POINT('Ctrl Pts',(-21.6241022413414,51.3988030853119,
1.20031194996402));
#225692=CARTESIAN_POINT('Ctrl Pts',(-21.6090596909696,51.3906429737898,
1.20031194878849));
#225693=CARTESIAN_POINT('Ctrl Pts',(-21.5945957965854,51.382796764982,1.20031194765819));
#225694=CARTESIAN_POINT('Ctrl Pts',(-21.580569561169,51.3741682925251,1.20031194695162));
#225695=CARTESIAN_POINT('Ctrl Pts',(-21.5671039508724,51.3648755792037,
1.20031195246818));
#225696=CARTESIAN_POINT('Ctrl Pts',(-21.5526775522796,51.354919819054,1.20031195837836));
#225697=CARTESIAN_POINT('Ctrl Pts',(-21.5389539808018,51.3441681874023,
1.20031195882432));
#225698=CARTESIAN_POINT('Ctrl Pts',(-21.5258924545234,51.3326378582482,
1.2003119554996));
#225699=CARTESIAN_POINT('Ctrl Pts',(-21.512778297246,51.3210610680045,1.20031195216148));
#225700=CARTESIAN_POINT('Ctrl Pts',(-21.5003305824379,51.308697560443,1.20031194722613));
#225701=CARTESIAN_POINT('Ctrl Pts',(-21.4885519948115,51.2955372604256,
1.20031194537121));
#225702=CARTESIAN_POINT('Ctrl Pts',(-21.4783078990747,51.2840914591479,
1.20031194375794));
#225703=CARTESIAN_POINT('Ctrl Pts',(-21.4685706034705,51.2720417592107,
1.20031194390721));
#225704=CARTESIAN_POINT('Ctrl Pts',(-21.4593741783905,51.2593808912112,
1.20031194389989));
#225705=CARTESIAN_POINT('',(-18.9237964794083,47.768609874383,1.20031196359569));
#225706=CARTESIAN_POINT('',(-20.1915853292579,49.5139953827513,1.20031194390847));
#225707=CARTESIAN_POINT('Origin',(-18.8779738293915,46.7696612819829,1.20031194427895));
#225708=CARTESIAN_POINT('Ctrl Pts',(-21.459379095908,51.2593773189241,1.20031194393347));
#225709=CARTESIAN_POINT('Ctrl Pts',(-21.6721405536321,51.5522894761066,
1.20031194410296));
#225710=CARTESIAN_POINT('Ctrl Pts',(-22.0038192626878,51.4071888087155,
1.2003119439845));
#225711=CARTESIAN_POINT('Ctrl Pts',(-21.2750539954837,51.3932648210293,
1.20030942638423));
#225712=CARTESIAN_POINT('Ctrl Pts',(-21.5955305825287,51.8344701476048,
1.20030942663953));
#225713=CARTESIAN_POINT('Ctrl Pts',(-22.0951288735478,51.6159091020054,
1.20030942646109));
#225714=CARTESIAN_POINT('Ctrl Pts',(-21.1447157468851,51.4879381046802,
1.36140106548368));
#225715=CARTESIAN_POINT('Ctrl Pts',(-21.5413588531525,52.0340031163188,
1.36140106579965));
#225716=CARTESIAN_POINT('Ctrl Pts',(-22.1596948753338,51.7634974521299,
1.36140106557881));
#225717=CARTESIAN_POINT('Ctrl Pts',(-21.0143774982865,51.5826113883311,
1.52249270458313));
#225718=CARTESIAN_POINT('Ctrl Pts',(-21.4871871237763,52.2335360850328,
1.52249270495978));
#225719=CARTESIAN_POINT('Ctrl Pts',(-22.2242608771199,51.9110858022545,
1.52249270469653));
#225720=CARTESIAN_POINT('Ctrl Pts',(-21.0143774983975,51.5826113881187,
1.75031194405326));
#225721=CARTESIAN_POINT('Ctrl Pts',(-21.4871871238329,52.2335360847455,
1.75031194442991));
#225722=CARTESIAN_POINT('Ctrl Pts',(-22.2242608770918,51.9110858020042,
1.75031194416666));
#225723=CARTESIAN_POINT('',(-21.0143774997508,51.5826113902108,1.75031193041526));
#225724=CARTESIAN_POINT('Origin',(-21.82346237108,50.994919581612,1.75031194430282));
#225725=CARTESIAN_POINT('Origin',(-21.4593741782274,51.2593808910241,1.75031194382974));
#225726=CARTESIAN_POINT('Origin',(-22.0038216988077,51.4071943771454,1.75031194404482));
#225727=CARTESIAN_POINT('Origin',(-18.877973726781,46.7696602880352,0.700311944277843));
#225728=CARTESIAN_POINT('',(-18.870316578116,47.2696001827408,0.700311944116407));
#225729=CARTESIAN_POINT('Origin',(-18.8779737267735,46.7696602879964,0.700311944306407));
#225730=CARTESIAN_POINT('',(-18.863263653098,47.7301028370454,1.19874837492389));
#225731=CARTESIAN_POINT('Ctrl Pts',(-18.9237964793763,47.7686098743392,
1.20031201260422));
#225732=CARTESIAN_POINT('Ctrl Pts',(-18.9057927522012,47.7566988054529,
1.2002895827614));
#225733=CARTESIAN_POINT('Ctrl Pts',(-18.8866166040953,47.7445796407764,
1.19984373227286));
#225734=CARTESIAN_POINT('Ctrl Pts',(-18.8664614902564,47.7320832916315,
1.19890552261456));
#225735=CARTESIAN_POINT('Ctrl Pts',(-18.8653982600007,47.7314240794533,
1.19885602982068));
#225736=CARTESIAN_POINT('Ctrl Pts',(-18.8643323060999,47.7307638154325,
1.19880515467162));
#225737=CARTESIAN_POINT('Ctrl Pts',(-18.8632636572079,47.730102474108,1.19875288276629));
#225738=CARTESIAN_POINT('Origin',(-18.8626598713069,47.7695355413572,0.700312345719567));
#225739=CARTESIAN_POINT('Ctrl Pts',(-18.0138824043317,47.4025931533437,
1.20939863387619));
#225740=CARTESIAN_POINT('Ctrl Pts',(-17.9958488036394,47.3905898883991,
1.20566132212844));
#225741=CARTESIAN_POINT('Ctrl Pts',(-17.9492567341802,47.3596759663454,
1.19622208945657));
#225742=CARTESIAN_POINT('Ctrl Pts',(-17.8754904506728,47.3097473299971,
1.18325440825316));
#225743=CARTESIAN_POINT('Ctrl Pts',(-17.82271653951,47.2717280409458,1.17754057422125));
#225744=CARTESIAN_POINT('Ctrl Pts',(-17.7961450422271,47.2518019771253,
1.17606688653034));
#225745=CARTESIAN_POINT('Ctrl Pts',(-18.3824988633608,47.1242491742457,
1.27518026847255));
#225746=CARTESIAN_POINT('Ctrl Pts',(-18.3634392773121,47.1125482693429,
1.27848838655453));
#225747=CARTESIAN_POINT('Ctrl Pts',(-18.3142666893465,47.0832834549682,
1.28738659718763));
#225748=CARTESIAN_POINT('Ctrl Pts',(-18.2376125489142,47.0404135261865,
1.30317060540506));
#225749=CARTESIAN_POINT('Ctrl Pts',(-18.1848865649116,47.0122709625397,
1.31649771080319));
#225750=CARTESIAN_POINT('Ctrl Pts',(-18.1590756346059,46.9985774822975,
1.32386077010537));
#225751=CARTESIAN_POINT('Ctrl Pts',(-18.6290891852106,47.0059905182869,
0.89717304647273));
#225752=CARTESIAN_POINT('Ctrl Pts',(-18.6125704310159,46.9879084928921,
0.904134496978415));
#225753=CARTESIAN_POINT('Ctrl Pts',(-18.5689490780153,46.9410312883367,
0.922801692878323));
#225754=CARTESIAN_POINT('Ctrl Pts',(-18.4969520061102,46.8666789550824,
0.955558619279131));
#225755=CARTESIAN_POINT('Ctrl Pts',(-18.4441271153496,46.8140723945113,
0.982723502316389));
#225756=CARTESIAN_POINT('Ctrl Pts',(-18.4175756316472,46.7878733222486,
0.997573207061038));
#225757=CARTESIAN_POINT('Ctrl Pts',(-18.484649923161,47.1768246241695,0.487742079642928));
#225758=CARTESIAN_POINT('Ctrl Pts',(-18.4714670445871,47.152639112708,0.490979373250582));
#225759=CARTESIAN_POINT('Ctrl Pts',(-18.4354728811441,47.0881012393053,
0.500190186795777));
#225760=CARTESIAN_POINT('Ctrl Pts',(-18.3705974436412,46.9780692969054,
0.519625637027303));
#225761=CARTESIAN_POINT('Ctrl Pts',(-18.3176347089631,46.8933456016646,
0.540329612364374));
#225762=CARTESIAN_POINT('Ctrl Pts',(-18.2896494155847,46.8495450114455,
0.553148738834892));
#225763=CARTESIAN_POINT('',(-18.1031124622321,47.2698446292226,1.20171126153615));
#225764=CARTESIAN_POINT('Origin',(-18.0688985175401,47.3573649312655,0.710614559843137));
#225765=CARTESIAN_POINT('',(-18.0752807537267,47.2491720298086,1.20017571937382));
#225766=CARTESIAN_POINT('Ctrl Pts',(-18.1031125852799,47.2698443139707,
1.20171303134072));
#225767=CARTESIAN_POINT('Ctrl Pts',(-18.0937034942593,47.2628667974544,
1.20112431832453));
#225768=CARTESIAN_POINT('Ctrl Pts',(-18.0844260959929,47.2559799761719,
1.20060867661159));
#225769=CARTESIAN_POINT('Ctrl Pts',(-18.075280753736,47.2491720297866,1.20017571951955));
#225770=CARTESIAN_POINT('Ctrl Pts',(-18.0752807537221,47.2491720298195,
1.20017571930097));
#225771=CARTESIAN_POINT('Ctrl Pts',(-18.0575401069715,47.2356993828842,
1.19929613202615));
#225772=CARTESIAN_POINT('Ctrl Pts',(-18.0403101403576,47.2225247050056,
1.19874424397921));
#225773=CARTESIAN_POINT('Ctrl Pts',(-18.0235847896817,47.2095679286641,
1.19858703934185));
#225774=CARTESIAN_POINT('Ctrl Pts',(-18.0211235238143,47.2076612379179,
1.19856390545272));
#225775=CARTESIAN_POINT('Ctrl Pts',(-18.0186731879682,47.2057593495116,
1.19854928113272));
#225776=CARTESIAN_POINT('Ctrl Pts',(-18.0162337656681,47.2038620915518,
1.19854334173547));
#225777=CARTESIAN_POINT('Ctrl Pts',(-18.0070100567946,47.1966883623135,
1.19852088425805));
#225778=CARTESIAN_POINT('Ctrl Pts',(-17.9979422529617,47.1895804654905,
1.19862274068469));
#225779=CARTESIAN_POINT('Ctrl Pts',(-17.9890306515943,47.1825275526804,
1.19885735307464));
#225780=CARTESIAN_POINT('Ctrl Pts',(-18.9515826307409,47.8985068571019,
1.18600637214023));
#225781=CARTESIAN_POINT('Ctrl Pts',(-18.9196946987892,47.89981372849,1.18369296674786));
#225782=CARTESIAN_POINT('Ctrl Pts',(-18.8332447156507,47.9017122732805,
1.18134589341693));
#225783=CARTESIAN_POINT('Ctrl Pts',(-18.682049772725,47.889007600191,1.18976250463447));
#225784=CARTESIAN_POINT('Ctrl Pts',(-18.5593056560483,47.8580020975352,
1.20415209878118));
#225785=CARTESIAN_POINT('Ctrl Pts',(-18.4992200667819,47.8367618622725,
1.21180236891959));
#225786=CARTESIAN_POINT('Ctrl Pts',(-18.8968899663759,47.4579906826798,
1.30553186415767));
#225787=CARTESIAN_POINT('Ctrl Pts',(-18.8878014116441,47.4565254638294,
1.30352959786002));
#225788=CARTESIAN_POINT('Ctrl Pts',(-18.8600204336748,47.4559359613482,
1.30147228310612));
#225789=CARTESIAN_POINT('Ctrl Pts',(-18.7922087114504,47.4557794868726,
1.30904745550581));
#225790=CARTESIAN_POINT('Ctrl Pts',(-18.7229238763791,47.444304309751,1.32305159905087));
#225791=CARTESIAN_POINT('Ctrl Pts',(-18.6865943447745,47.4340924183399,
1.3306330856016));
#225792=CARTESIAN_POINT('Ctrl Pts',(-18.8936091682424,47.144619305475,0.969054226480281));
#225793=CARTESIAN_POINT('Ctrl Pts',(-18.8865323507815,47.1442855441009,
0.966176069840401));
#225794=CARTESIAN_POINT('Ctrl Pts',(-18.8662803784751,47.1443231049987,
0.963303051746465));
#225795=CARTESIAN_POINT('Ctrl Pts',(-18.8243354153308,47.1426796009332,
0.973246968304551));
#225796=CARTESIAN_POINT('Ctrl Pts',(-18.785451933148,47.1349031276557,0.988336199001054));
#225797=CARTESIAN_POINT('Ctrl Pts',(-18.7655985566762,47.1287778973408,
0.996111319076789));
#225798=CARTESIAN_POINT('Ctrl Pts',(-18.9452598211334,47.2945722398568,
0.537540978706943));
#225799=CARTESIAN_POINT('Ctrl Pts',(-18.9172489434107,47.2980596750378,
0.533539542845105));
#225800=CARTESIAN_POINT('Ctrl Pts',(-18.8453089870204,47.3011667070891,
0.529620432213278));
#225801=CARTESIAN_POINT('Ctrl Pts',(-18.7439648996937,47.2855962061291,
0.542602127080301));
#225802=CARTESIAN_POINT('Ctrl Pts',(-18.6798107843108,47.2617189064651,
0.559082919906189));
#225803=CARTESIAN_POINT('Ctrl Pts',(-18.6514783198353,47.2483545530855,
0.567106363976109));
#225804=CARTESIAN_POINT('',(-18.7376426755284,47.2495641457814,0.718749493879471));
#225805=CARTESIAN_POINT('Ctrl Pts',(-18.8703166027681,47.269598503353,0.700311944117805));
#225806=CARTESIAN_POINT('Ctrl Pts',(-18.8685840278882,47.2695730705316,
0.700311441595117));
#225807=CARTESIAN_POINT('Ctrl Pts',(-18.8668374237524,47.2695383784872,
0.700322383579747));
#225808=CARTESIAN_POINT('Ctrl Pts',(-18.8650770210646,47.2694939352291,
0.700345063240985));
#225809=CARTESIAN_POINT('Ctrl Pts',(-18.8538328253329,47.2692100634218,
0.700489924727434));
#225810=CARTESIAN_POINT('Ctrl Pts',(-18.8420239788333,47.2685290031673,
0.70111694310525));
#225811=CARTESIAN_POINT('Ctrl Pts',(-18.8296837203118,47.2673313929312,
0.70228774611822));
#225812=CARTESIAN_POINT('Ctrl Pts',(-18.8187414592683,47.2662694570075,
0.703325911743054));
#225813=CARTESIAN_POINT('Ctrl Pts',(-18.807381431208,47.2648010975783,0.70479202612699));
#225814=CARTESIAN_POINT('Ctrl Pts',(-18.7956434114335,47.26283934458,0.706693248064665));
#225815=CARTESIAN_POINT('Ctrl Pts',(-18.7865864712153,47.2613256753265,
0.708160212149075));
#225816=CARTESIAN_POINT('Ctrl Pts',(-18.7773047641346,47.2595181581751,
0.709885719949579));
#225817=CARTESIAN_POINT('Ctrl Pts',(-18.7678244805603,47.2573765412151,
0.711853066782904));
#225818=CARTESIAN_POINT('Ctrl Pts',(-18.7579691139392,47.255150192168,0.713898250786253));
#225819=CARTESIAN_POINT('Ctrl Pts',(-18.7478993460489,47.2525628943002,
0.716204677407657));
#225820=CARTESIAN_POINT('Ctrl Pts',(-18.7376426989587,47.2495640656451,
0.718749493879591));
#225821=CARTESIAN_POINT('',(-18.7143204266254,47.6684086055653,1.20284876308489));
#225822=CARTESIAN_POINT('Ctrl Pts',(-18.8632636429909,47.730103144185,1.19874449162692));
#225823=CARTESIAN_POINT('Ctrl Pts',(-18.8610664313091,47.7294965835506,
1.19870223594531));
#225824=CARTESIAN_POINT('Ctrl Pts',(-18.8588289694572,47.7288627822272,
1.19866510607915));
#225825=CARTESIAN_POINT('Ctrl Pts',(-18.8565509384994,47.7282006140738,
1.19863346821632));
#225826=CARTESIAN_POINT('Ctrl Pts',(-18.8451537763414,47.724887736435,1.19847518158212));
#225827=CARTESIAN_POINT('Ctrl Pts',(-18.8327392869699,47.720868044567,1.19845520491936));
#225828=CARTESIAN_POINT('Ctrl Pts',(-18.8193176227899,47.7160045949117,
1.19862031654743));
#225829=CARTESIAN_POINT('Ctrl Pts',(-18.806458933777,47.7113451439071,1.19877850252565));
#225830=CARTESIAN_POINT('Ctrl Pts',(-18.7926755931527,47.7059114874797,
1.19910688462015));
#225831=CARTESIAN_POINT('Ctrl Pts',(-18.7779979737159,47.6995429327969,
1.19963404633735));
#225832=CARTESIAN_POINT('Ctrl Pts',(-18.7640759698828,47.6935022364097,
1.20013406934715));
#225833=CARTESIAN_POINT('Ctrl Pts',(-18.7493492706403,47.6866205203322,
1.20081319651836));
#225834=CARTESIAN_POINT('Ctrl Pts',(-18.7338656917191,47.6787212465769,
1.20168029700969));
#225835=CARTESIAN_POINT('Ctrl Pts',(-18.7308009374772,47.6771576976795,
1.20185192722015));
#225836=CARTESIAN_POINT('Ctrl Pts',(-18.7277066052294,47.6755541503004,
1.20203086340539));
#225837=CARTESIAN_POINT('Ctrl Pts',(-18.7245831816577,47.6739090350502,
1.20221708181515));
#225838=CARTESIAN_POINT('Ctrl Pts',(-18.7211961567928,47.672125080319,1.20241901612527));
#225839=CARTESIAN_POINT('Ctrl Pts',(-18.7177749201339,47.6702922441552,
1.2026295175007));
#225840=CARTESIAN_POINT('Ctrl Pts',(-18.7143203425912,47.6684086924061,
1.20284818350855));
#225841=CARTESIAN_POINT('',(-18.6810905168665,47.6495657903551,1.20516473234503));
#225842=CARTESIAN_POINT('Origin',(-19.1488738277577,47.0279862739133,1.38633283188412));
#225843=CARTESIAN_POINT('Origin',(-18.5973611440628,47.7294828857259,0.718743236087249));
#225844=CARTESIAN_POINT('Ctrl Pts',(-18.7292560677674,47.8767176854421,
1.19121684570104));
#225845=CARTESIAN_POINT('Ctrl Pts',(-18.6991674778861,47.8613866575799,
1.1963624953956));
#225846=CARTESIAN_POINT('Ctrl Pts',(-18.6201416337509,47.8152663279207,
1.21167417238269));
#225847=CARTESIAN_POINT('Ctrl Pts',(-18.481730444401,47.7178314694488,1.23665369515052));
#225848=CARTESIAN_POINT('Ctrl Pts',(-18.2986100425412,47.5928802557284,
1.24702196360651));
#225849=CARTESIAN_POINT('Ctrl Pts',(-18.1082591943005,47.4785117131921,
1.22808175524341));
#225850=CARTESIAN_POINT('Ctrl Pts',(-17.9644141351292,47.3876245443847,
1.19895643282376));
#225851=CARTESIAN_POINT('Ctrl Pts',(-17.8946992870187,47.3274081440495,
1.18503700487821));
#225852=CARTESIAN_POINT('Ctrl Pts',(-17.8711172780865,47.3037612678361,
1.18122094579739));
#225853=CARTESIAN_POINT('Ctrl Pts',(-18.8110169494601,47.4550730630597,
1.29325613393689));
#225854=CARTESIAN_POINT('Ctrl Pts',(-18.7975366437069,47.4407806492994,
1.28826184832221));
#225855=CARTESIAN_POINT('Ctrl Pts',(-18.7576138922473,47.3988095384604,
1.2748316471648));
#225856=CARTESIAN_POINT('Ctrl Pts',(-18.6719327090518,47.317761295284,1.25431899051009));
#225857=CARTESIAN_POINT('Ctrl Pts',(-18.5502684418635,47.228096517521,1.24551429843081));
#225858=CARTESIAN_POINT('Ctrl Pts',(-18.413774129959,47.1581959222233,1.26144546106978));
#225859=CARTESIAN_POINT('Ctrl Pts',(-18.3051892670229,47.1169330154319,
1.28537381348238));
#225860=CARTESIAN_POINT('Ctrl Pts',(-18.2558729978955,47.1003287312939,
1.29927894952111));
#225861=CARTESIAN_POINT('Ctrl Pts',(-18.2401721911847,47.0946642205169,
1.30403157649788));
#225862=CARTESIAN_POINT('Ctrl Pts',(-18.8343743507684,47.1553511235486,
0.970107803271247));
#225863=CARTESIAN_POINT('Ctrl Pts',(-18.8245553128068,47.1485944590144,
0.958623030094046));
#225864=CARTESIAN_POINT('Ctrl Pts',(-18.7951336693096,47.1280670870473,
0.927412273514037));
#225865=CARTESIAN_POINT('Ctrl Pts',(-18.7386672379564,47.0908192075109,
0.879389209658044));
#225866=CARTESIAN_POINT('Ctrl Pts',(-18.6807504680916,47.0530606797178,
0.858854594573017));
#225867=CARTESIAN_POINT('Ctrl Pts',(-18.6179556965299,47.0122213770421,
0.896049706455102));
#225868=CARTESIAN_POINT('Ctrl Pts',(-18.5579649925279,46.9741133329337,
0.952066364952628));
#225869=CARTESIAN_POINT('Ctrl Pts',(-18.5299520754014,46.958415395429,0.983952110124449));
#225870=CARTESIAN_POINT('Ctrl Pts',(-18.5215491306542,46.9530942054351,
0.994641588215828));
#225871=CARTESIAN_POINT('Ctrl Pts',(-18.7754437841816,47.2840373649014,
0.552212384083504));
#225872=CARTESIAN_POINT('Ctrl Pts',(-18.7525951098757,47.2836077815619,
0.544523523890064));
#225873=CARTESIAN_POINT('Ctrl Pts',(-18.6943345124634,47.2798910276587,
0.524675328020976));
#225874=CARTESIAN_POINT('Ctrl Pts',(-18.613693563648,47.2690684934641,0.495254839015189));
#225875=CARTESIAN_POINT('Ctrl Pts',(-18.5566296236927,47.2467584576421,
0.482427960163108));
#225876=CARTESIAN_POINT('Ctrl Pts',(-18.512014744318,47.1898566997989,0.505535805806119));
#225877=CARTESIAN_POINT('Ctrl Pts',(-18.4642614220984,47.1052080633017,
0.539862987421174));
#225878=CARTESIAN_POINT('Ctrl Pts',(-18.4366725442575,47.0467839029659,
0.561499025521215));
#225879=CARTESIAN_POINT('Ctrl Pts',(-18.4275215743513,47.02381592219,0.569422697062976));
#225880=CARTESIAN_POINT('Ctrl Pts',(-18.7376428201181,47.2495636513141,
0.718749493879536));
#225881=CARTESIAN_POINT('Ctrl Pts',(-18.7169571924885,47.2435148652735,
0.725187375438197));
#225882=CARTESIAN_POINT('Ctrl Pts',(-18.6971946480736,47.2362835099237,
0.730280980933224));
#225883=CARTESIAN_POINT('Ctrl Pts',(-18.6784412907195,47.2281216377262,
0.734030916012847));
#225884=CARTESIAN_POINT('Ctrl Pts',(-18.6713275497095,47.2250255817041,
0.735453384878398));
#225885=CARTESIAN_POINT('Ctrl Pts',(-18.6643584826171,47.2217955452939,
0.736682509700942));
#225886=CARTESIAN_POINT('Ctrl Pts',(-18.6575368984063,47.2184448769052,
0.73771832353855));
#225887=CARTESIAN_POINT('Ctrl Pts',(-18.6451345218276,47.212353000024,0.739601544925632));
#225888=CARTESIAN_POINT('Ctrl Pts',(-18.6332201958321,47.2058626065075,
0.740845773649206));
#225889=CARTESIAN_POINT('Ctrl Pts',(-18.6218028986788,47.1990511471973,
0.741451009709428));
#225890=CARTESIAN_POINT('Ctrl Pts',(-18.6172917554784,47.1963598387431,
0.741690147440634));
#225891=CARTESIAN_POINT('Ctrl Pts',(-18.6125683764492,47.1934405214259,
0.741811624824241));
#225892=CARTESIAN_POINT('Ctrl Pts',(-18.6079827504117,47.1904985895632,
0.741836663735995));
#225893=CARTESIAN_POINT('Ctrl Pts',(-18.6031344428724,47.1873881330381,
0.741863136968578));
#225894=CARTESIAN_POINT('Ctrl Pts',(-18.5984404661155,47.1842524764247,
0.741781806574508));
#225895=CARTESIAN_POINT('Ctrl Pts',(-18.594280368622,47.181386024604,0.741617754333198));
#225896=CARTESIAN_POINT('Ctrl Pts',(-18.5924167898259,47.1801019540164,
0.741544264642431));
#225897=CARTESIAN_POINT('Ctrl Pts',(-18.5906598730657,47.1788725606071,
0.741454174927221));
#225898=CARTESIAN_POINT('Ctrl Pts',(-18.589041772681,47.1777268630213,0.741349739899688));
#225899=CARTESIAN_POINT('Ctrl Pts',(-18.579099133116,47.1706869671941,0.740708024560816));
#225900=CARTESIAN_POINT('Ctrl Pts',(-18.5685980238734,47.162709291976,0.739404294069124));
#225901=CARTESIAN_POINT('Ctrl Pts',(-18.5577148569356,47.1536319805825,
0.737438548427767));
#225902=CARTESIAN_POINT('Ctrl Pts',(-18.5471576071426,47.1448265065529,
0.735531670780475));
#225903=CARTESIAN_POINT('Ctrl Pts',(-18.5362406425072,47.1349854412885,
0.733001834884035));
#225904=CARTESIAN_POINT('Ctrl Pts',(-18.5251726538471,47.1239644061699,
0.72984904074132));
#225905=CARTESIAN_POINT('Ctrl Pts',(-18.51461460218,47.1134511447473,0.726841505725115));
#225906=CARTESIAN_POINT('Ctrl Pts',(-18.5039192208206,47.1018633827692,
0.72326709337305));
#225907=CARTESIAN_POINT('Ctrl Pts',(-18.493312149791,47.0890902135068,0.719125803687612));
#225908=CARTESIAN_POINT('Ctrl Pts',(-18.4866272648917,47.0810401904533,
0.71651584238873));
#225909=CARTESIAN_POINT('Ctrl Pts',(-18.4799783483433,47.0725196498414,
0.713680723803506));
#225910=CARTESIAN_POINT('Ctrl Pts',(-18.4734312470445,47.0635061470133,
0.710620447932559));
#225911=CARTESIAN_POINT('Ctrl Pts',(-18.6810905065919,47.6495658000937,
1.20516467162254));
#225912=CARTESIAN_POINT('Ctrl Pts',(-18.6670211635266,47.6391595563619,
1.20586895020693));
#225913=CARTESIAN_POINT('Ctrl Pts',(-18.64734847536,47.6251658021964,1.20699646105535));
#225914=CARTESIAN_POINT('Ctrl Pts',(-18.6080694976419,47.5977412861221,
1.20924910289524));
#225915=CARTESIAN_POINT('Ctrl Pts',(-18.5933391067761,47.5875317592677,
1.21009085284491));
#225916=CARTESIAN_POINT('Ctrl Pts',(-18.5685238051039,47.5706300118593,
1.21141356364049));
#225917=CARTESIAN_POINT('Ctrl Pts',(-18.5597976385447,47.564733416806,1.21186360059049));
#225918=CARTESIAN_POINT('Ctrl Pts',(-18.5459887238623,47.5555136950948,
1.21253514051318));
#225919=CARTESIAN_POINT('Ctrl Pts',(-18.5412661219328,47.5523778724678,
1.21275848754294));
#225920=CARTESIAN_POINT('Ctrl Pts',(-18.5315779594509,47.5459839741323,
1.21320178057182));
#225921=CARTESIAN_POINT('Ctrl Pts',(-18.5251253686093,47.5417565180395,
1.21348510169007));
#225922=CARTESIAN_POINT('Ctrl Pts',(-18.4927104450414,47.5206255935962,
1.21486655025549));
#225923=CARTESIAN_POINT('Ctrl Pts',(-18.4654350623398,47.5030497127962,
1.21563108288171));
#225924=CARTESIAN_POINT('Ctrl Pts',(-18.4277219938302,47.4789867401712,
1.21615740136683));
#225925=CARTESIAN_POINT('Ctrl Pts',(-18.4156795286948,47.4713435224926,
1.21623097142219));
#225926=CARTESIAN_POINT('Ctrl Pts',(-18.3984820256692,47.4604630719257,
1.21620869450062));
#225927=CARTESIAN_POINT('Ctrl Pts',(-18.3928934114231,47.456933814088,1.21617910396971));
#225928=CARTESIAN_POINT('Ctrl Pts',(-18.3820154623732,47.4500670919828,
1.21608048737102));
#225929=CARTESIAN_POINT('Ctrl Pts',(-18.3784838439776,47.4478402689734,
1.21604093304079));
#225930=CARTESIAN_POINT('Ctrl Pts',(-18.3440273402211,47.4260565388107,
1.21546562018956));
#225931=CARTESIAN_POINT('Ctrl Pts',(-18.3183644562355,47.4101320459235,
1.21462291712888));
#225932=CARTESIAN_POINT('Ctrl Pts',(-18.2833236696077,47.3881795844129,
1.21308742398931));
#225933=CARTESIAN_POINT('Ctrl Pts',(-18.2722134007125,47.3811853350495,
1.2125294981081));
#225934=CARTESIAN_POINT('Ctrl Pts',(-18.2564346766208,47.3711459000576,
1.21165295724033));
#225935=CARTESIAN_POINT('Ctrl Pts',(-18.2513226189533,47.3678747897691,
1.21135410783126));
#225936=CARTESIAN_POINT('Ctrl Pts',(-18.2413959416163,47.3614783278636,
1.21074725968548));
#225937=CARTESIAN_POINT('Ctrl Pts',(-18.237673766475,47.3590682690117,1.21051201667285));
#225938=CARTESIAN_POINT('Ctrl Pts',(-18.1858518434782,47.3251374042594,
1.20706073760545));
#225939=CARTESIAN_POINT('Ctrl Pts',(-18.1420373363211,47.2973431812294,
1.20388261251875));
#225940=CARTESIAN_POINT('Ctrl Pts',(-18.1031124622321,47.2698446292226,
1.20171126153615));
#225941=CARTESIAN_POINT('Origin',(26.0044200963601,45.2910419183115,11.7003279436788));
#225942=CARTESIAN_POINT('',(26.1591051578709,45.417819409342,11.7003279436371));
#225943=CARTESIAN_POINT('',(26.1705074802572,45.1796193877772,11.7003279438374));
#225944=CARTESIAN_POINT('Origin',(26.0044200963601,45.2910419183114,11.7003279431123));
#225945=CARTESIAN_POINT('',(26.1591051541918,45.4178194163288,3.70032794401084));
#225946=CARTESIAN_POINT('',(26.1591051557811,45.4178194124756,7.70032794388889));
#225947=CARTESIAN_POINT('',(26.1705074818973,45.17961938876,3.70032794391456));
#225948=CARTESIAN_POINT('Origin',(26.0044200969924,45.2910419151418,3.70032794419956));
#225949=CARTESIAN_POINT('',(26.1705074764268,45.1796193865856,7.70032794384221));
#225950=CARTESIAN_POINT('Origin',(-49.5456483739805,4.1775109142209,1.70031194427686));
#225951=CARTESIAN_POINT('',(-48.1516695111115,-34.9531084526478,1.70031217896081));
#225952=CARTESIAN_POINT('',(-48.9525340042346,-34.5730838194908,1.70031192159044));
#225953=CARTESIAN_POINT('Origin',(-48.452530905399,-34.5537559474857,1.70031194416232));
#225954=CARTESIAN_POINT('',(-48.9449683841135,-0.00324325556064764,1.70031188906599));
#225955=CARTESIAN_POINT('',(-48.9525349109763,-34.5730839444178,1.70031196305956));
#225956=CARTESIAN_POINT('',(-48.8554833224598,2.93922251168866,1.70031188456782));
#225957=CARTESIAN_POINT('Origin',(0.00538677298713708,-0.0130180188969575,
1.70027032900208));
#225958=CARTESIAN_POINT('',(-48.3653298681816,3.40911100516664,1.70031127105339));
#225959=CARTESIAN_POINT('Origin',(-48.356390947405,2.90910931571602,1.70031056515448));
#225960=CARTESIAN_POINT('',(-24.4390298307376,3.40457718405588,1.70031143382765));
#225961=CARTESIAN_POINT('',(-48.3653298694111,3.40911102881861,1.70031127105339));
#225962=CARTESIAN_POINT('',(-18.9647885084051,-12.9645004395613,1.70031205135011));
#225963=CARTESIAN_POINT('Origin',(5.74459828844049,4.39885765166281,1.70030634766782));
#225964=CARTESIAN_POINT('',(-33.5582290084214,-23.9588044469676,1.70031211519188));
#225965=CARTESIAN_POINT('Origin',(-50.0245660284187,-13.9581474216178,1.70031194404821));
#225966=CARTESIAN_POINT('',(-48.9536689346778,-40.0600990259071,1.70031194424969));
#225967=CARTESIAN_POINT('',(-4.45251689577151,-40.065238421352,1.70031194447347));
#225968=CARTESIAN_POINT('',(-26.476897797291,-40.0626948466872,1.70031194435782));
#225969=CARTESIAN_POINT('',(-48.9533050066297,-38.3119389654146,1.70031194421725));
#225970=CARTESIAN_POINT('',(-48.9544965850661,-44.0647155158356,1.70031194432404));
#225971=CARTESIAN_POINT('',(-48.7542028879705,-37.9110942384517,1.70031196960068));
#225972=CARTESIAN_POINT('Origin',(-48.4533073114949,-38.310420979912,1.70031202447561));
#225973=CARTESIAN_POINT('',(-17.7613429367563,-14.5619104550755,1.70031196531788));
#225974=CARTESIAN_POINT('',(-33.2577735300479,-26.2365028152345,1.7003119784502));
#225975=CARTESIAN_POINT('',(4.73887878111633,-25.7843914831665,1.70031194733873));
#225976=CARTESIAN_POINT('Origin',(5.74459828844233,4.3988576516648,1.70031200795442));
#225977=CARTESIAN_POINT('',(4.73733127243875,-34.2362652289285,1.70031193034028));
#225978=CARTESIAN_POINT('',(4.73887878296644,-25.7843851287848,1.70031194737675));
#225979=CARTESIAN_POINT('',(4.21784855757451,-34.737656327612,1.70031194455454));
#225980=CARTESIAN_POINT('Origin',(4.23727687448284,-34.2380339211613,1.70031194437797));
#225981=CARTESIAN_POINT('',(0.120860230732021,-34.3615765769397,1.70031194384059));
#225982=CARTESIAN_POINT('Origin',(5.74459828796506,4.39885764128704,1.70031201808371));
#225983=CARTESIAN_POINT('',(-4.45231532082225,-38.3198353468185,1.70031194451489));
#225984=CARTESIAN_POINT('Origin',(-0.452315347448575,-38.3202972990648,
1.70031194356824));
#225985=CARTESIAN_POINT('',(-4.45264708975301,-41.1925659587666,1.70031194448313));
#225986=CARTESIAN_POINT('Origin',(6.31928629234231,-20.3253050973996,1.70031194411564));
#225987=CARTESIAN_POINT('',(27.6422658709754,-27.4495892139689,1.70031194966462));
#225988=CARTESIAN_POINT('',(27.5156544990011,-28.1590722992837,1.70031194349065));
#225989=CARTESIAN_POINT('Origin',(27.2377233948643,-27.7434350700889,1.70031194702275));
#225990=CARTESIAN_POINT('',(7.25659845798631,-34.7382289393425,1.7003119769592));
#225991=CARTESIAN_POINT('Origin',(5.74459828797238,4.3988576413426,1.70031237804622));
#225992=CARTESIAN_POINT('',(6.73734978920038,-34.2475800592706,1.70031173429614));
#225993=CARTESIAN_POINT('Origin',(7.23727681971873,-34.2386024144602,1.70031213052525));
#225994=CARTESIAN_POINT('',(6.73887874555888,-25.7847704679583,1.70031201459054));
#225995=CARTESIAN_POINT('',(6.73727511007129,-34.2475800613633,1.70031202283496));
#225996=CARTESIAN_POINT('',(22.6740735831616,-20.6097981763477,1.70031194888921));
#225997=CARTESIAN_POINT('Origin',(5.74459828844148,4.39885765166423,1.70031287431918));
#225998=CARTESIAN_POINT('',(25.1581697181867,-24.0296936876362,1.700311953037));
#225999=CARTESIAN_POINT('Origin',(23.8871362793227,3.99173591922676,1.70031194405617));
#226000=CARTESIAN_POINT('',(44.1847762950324,3.39162582611763,1.7003119410424));
#226001=CARTESIAN_POINT('',(44.6854459032481,2.87636192362328,1.70031194167144));
#226002=CARTESIAN_POINT('Origin',(44.1856773442283,2.89157333907355,1.70031195137568));
#226003=CARTESIAN_POINT('',(43.5948352291564,-5.66877634208765,1.70031194310603));
#226004=CARTESIAN_POINT('Origin',(0.00581675235778789,4.23662904820901,
1.70031194041655));
#226005=CARTESIAN_POINT('',(29.9742963381518,-26.3731982359147,1.70031194481936));
#226006=CARTESIAN_POINT('Origin',(5.74459828797174,4.39885764134587,1.70031193417024));
#226007=CARTESIAN_POINT('',(29.2604355887098,-26.2742055590908,1.70031195193978));
#226008=CARTESIAN_POINT('Origin',(29.6649780091521,-25.9803596121864,1.70031195369425));
#226009=CARTESIAN_POINT('',(24.2922433267427,-19.4344145452558,1.70031195058591));
#226010=CARTESIAN_POINT('',(26.776339454884,-22.854310047191,1.70031195480554));
#226011=CARTESIAN_POINT('',(35.9278474229612,3.39313813502102,1.70031195705761));
#226012=CARTESIAN_POINT('Origin',(5.74459828844184,4.3988576516638,1.70031202728879));
#226013=CARTESIAN_POINT('',(35.9278412022759,3.39313813684868,1.70031195721954));
#226014=CARTESIAN_POINT('Origin',(30.1702251598567,27.7635945450574,1.70031194402767));
#226015=CARTESIAN_POINT('',(37.70058894916,27.221610419806,1.70031194457891));
#226016=CARTESIAN_POINT('',(38.429711396874,27.0779043681004,1.70031194394937));
#226017=CARTESIAN_POINT('Origin',(38.000454250751,26.8215084525113,1.70031195489898));
#226018=CARTESIAN_POINT('',(44.6748033267026,5.91031543619195,1.70031197347491));
#226019=CARTESIAN_POINT('Origin',(0.00581675235281409,4.23662904820958,
1.70031240422318));
#226020=CARTESIAN_POINT('',(44.1840274128913,5.39164665726076,1.70031174189788));
#226021=CARTESIAN_POINT('Origin',(44.1751546391474,5.89157536959235,1.70031228083644));
#226022=CARTESIAN_POINT('',(35.9282264082891,5.39313809824392,1.70031214193941));
#226023=CARTESIAN_POINT('',(44.1840274185392,5.39157368920755,1.70031211650382));
#226024=CARTESIAN_POINT('',(30.4539850946166,21.762215729613,1.7003119535768));
#226025=CARTESIAN_POINT('Origin',(5.74459828844155,4.39885765166352,1.700314358296));
#226026=CARTESIAN_POINT('',(34.0771968767078,24.4918456491801,1.7003119609214));
#226027=CARTESIAN_POINT('Origin',(6.14986641965601,48.8393799534016,1.7003119438607));
#226028=CARTESIAN_POINT('',(6.75283286347828,47.8370729504923,1.7003119193938));
#226029=CARTESIAN_POINT('',(7.33478889138965,48.3320455342074,1.70031192316827));
#226030=CARTESIAN_POINT('Origin',(7.25282984402639,47.838808564609,1.70031187987561));
#226031=CARTESIAN_POINT('',(36.7875004866729,29.6379543961089,1.70031194476067));
#226032=CARTESIAN_POINT('Origin',(0.00581675235338253,4.23662904821029,
1.70031181721932));
#226033=CARTESIAN_POINT('',(36.6769367823267,28.9544729005215,1.70031196209138));
#226034=CARTESIAN_POINT('Origin',(36.3760753018247,29.3538253344785,1.70031196923816));
#226035=CARTESIAN_POINT('',(29.2505395237101,23.3596257459305,1.70031196035382));
#226036=CARTESIAN_POINT('',(32.9637381369194,26.1570493142726,1.70031197048836));
#226037=CARTESIAN_POINT('',(6.75031779441554,34.5821067866584,1.70031193541128));
#226038=CARTESIAN_POINT('Origin',(5.74459828844304,4.39885765166494,1.70031193313719));
#226039=CARTESIAN_POINT('',(6.75031779123849,34.5820918214743,1.70031193537611));
#226040=CARTESIAN_POINT('Origin',(-15.6001772533582,24.1108404359738,0.500311931469213));
#226041=CARTESIAN_POINT('',(-16.3314856620108,24.2668585404034,0.500311941759222));
#226042=CARTESIAN_POINT('Ctrl Pts',(-16.3314856435351,24.266858550239,0.500311944724342));
#226043=CARTESIAN_POINT('Ctrl Pts',(-16.3106485195506,24.2381717415006,
0.465633480929985));
#226044=CARTESIAN_POINT('Ctrl Pts',(-16.287472281859,24.2124748032223,0.431218473464562));
#226045=CARTESIAN_POINT('Ctrl Pts',(-16.2202322520327,24.1520053545152,
0.340787473078947));
#226046=CARTESIAN_POINT('Ctrl Pts',(-16.1663594338253,24.1187629279463,
0.278491248085544));
#226047=CARTESIAN_POINT('Ctrl Pts',(-16.044249472894,24.0824541015594,0.163489311329457));
#226048=CARTESIAN_POINT('Ctrl Pts',(-15.9760770630039,24.0792688943351,
0.110752417945292));
#226049=CARTESIAN_POINT('Ctrl Pts',(-15.8560379252592,24.1091609722613,
0.042074959798768));
#226050=CARTESIAN_POINT('Ctrl Pts',(-15.8009446263051,24.1348654345303,
0.0187277076847181));
#226051=CARTESIAN_POINT('Ctrl Pts',(-15.728926546395,24.1896483811508,0.00281093378736898));
#226052=CARTESIAN_POINT('Ctrl Pts',(-15.7072024676141,24.209511633275,0.000311945906907728));
#226053=CARTESIAN_POINT('Ctrl Pts',(-15.6873960443143,24.2309159400855,
0.000311945146566633));
#226054=CARTESIAN_POINT('',(-28.7791502446072,41.4037606143192,0.500311937383486));
#226055=CARTESIAN_POINT('',(-22.5553179712993,32.8353095692705,0.500311934909377));
#226056=CARTESIAN_POINT('Ctrl Pts',(-28.7791502199603,41.4037606323677,
0.500311937388025));
#226057=CARTESIAN_POINT('Ctrl Pts',(-28.7796644105577,41.4044685263037,
0.477586511800154));
#226058=CARTESIAN_POINT('Ctrl Pts',(-28.7789062281321,41.4060634127531,
0.455322292473735));
#226059=CARTESIAN_POINT('Ctrl Pts',(-28.7770341758091,41.4084301604212,
0.433705293326913));
#226060=CARTESIAN_POINT('Ctrl Pts',(-28.7750975445143,41.4108785522448,
0.411342586616094));
#226061=CARTESIAN_POINT('Ctrl Pts',(-28.7719694169784,41.4141525785043,
0.389672598383818));
#226062=CARTESIAN_POINT('Ctrl Pts',(-28.7678348710723,41.4181178049112,
0.368846466789943));
#226063=CARTESIAN_POINT('Ctrl Pts',(-28.7636172747282,41.422162680643,0.347602001625165));
#226064=CARTESIAN_POINT('Ctrl Pts',(-28.7583529714949,41.4269264046186,
0.327235441688732));
#226065=CARTESIAN_POINT('Ctrl Pts',(-28.7522396857799,41.4322653565344,
0.307852244612393));
#226066=CARTESIAN_POINT('Ctrl Pts',(-28.7459380176129,41.4377688296094,
0.287871749395329));
#226067=CARTESIAN_POINT('Ctrl Pts',(-28.7387347608699,41.4438831483293,
0.268935918190062));
#226068=CARTESIAN_POINT('Ctrl Pts',(-28.7308394770426,41.4504560943339,
0.251105619172996));
#226069=CARTESIAN_POINT('Ctrl Pts',(-28.7282596851936,41.4526038109831,
0.245279551222212));
#226070=CARTESIAN_POINT('Ctrl Pts',(-28.7256059209515,41.4548005569294,
0.23957111005705));
#226071=CARTESIAN_POINT('Ctrl Pts',(-28.722885204886,41.4570412326691,0.233981286464494));
#226072=CARTESIAN_POINT('Ctrl Pts',(-28.7141291228968,41.4642524006172,
0.215991554165264));
#226073=CARTESIAN_POINT('Ctrl Pts',(-28.7046812006067,41.4719173998145,
0.199234101001247));
#226074=CARTESIAN_POINT('Ctrl Pts',(-28.6947623454304,41.4798757706057,
0.183707894624047));
#226075=CARTESIAN_POINT('Ctrl Pts',(-28.6846083787254,41.4880227825949,
0.167813662899946));
#226076=CARTESIAN_POINT('Ctrl Pts',(-28.673961251489,41.4964769755947,0.153209128237536));
#226077=CARTESIAN_POINT('Ctrl Pts',(-28.6630323278966,41.5050848218354,
0.139846385894994));
#226078=CARTESIAN_POINT('Ctrl Pts',(-28.6516507016681,41.5140492260346,
0.125930126215303));
#226079=CARTESIAN_POINT('Ctrl Pts',(-28.6399637989353,41.5231800231815,
0.113360057040562));
#226080=CARTESIAN_POINT('Ctrl Pts',(-28.628177165983,41.5323279114247,0.102041277605992));
#226081=CARTESIAN_POINT('Ctrl Pts',(-28.6185262590763,41.5398182115117,
0.0927734496297266));
#226082=CARTESIAN_POINT('Ctrl Pts',(-28.6088078439154,41.5473204390228,
0.0843435716415663));
#226083=CARTESIAN_POINT('Ctrl Pts',(-28.5991174290217,41.5547652198067,
0.0766849666413277));
#226084=CARTESIAN_POINT('Ctrl Pts',(-28.5864850357739,41.5644702117538,
0.0667012341433786));
#226085=CARTESIAN_POINT('Ctrl Pts',(-28.5739016008452,41.5740765815414,
0.0580283032194045));
#226086=CARTESIAN_POINT('Ctrl Pts',(-28.5615400983398,41.5834586866458,
0.0504975956967348));
#226087=CARTESIAN_POINT('Ctrl Pts',(-28.5488188905062,41.5931138000835,
0.0427477533545039));
#226088=CARTESIAN_POINT('Ctrl Pts',(-28.5363326080739,41.6025314878093,
0.0362067383280503));
#226089=CARTESIAN_POINT('Ctrl Pts',(-28.5242251772451,41.6116072067102,
0.0306786723210835));
#226090=CARTESIAN_POINT('Ctrl Pts',(-28.511578634564,41.6210870433548,0.0249044561650059));
#226091=CARTESIAN_POINT('Ctrl Pts',(-28.4993452723104,41.6301938960518,
0.0202345733726818));
#226092=CARTESIAN_POINT('Ctrl Pts',(-28.4876431040471,41.6388420437509,
0.01644587022977));
#226093=CARTESIAN_POINT('Ctrl Pts',(-28.4835243618626,41.6418858805805,
0.0151123830410609));
#226094=CARTESIAN_POINT('Ctrl Pts',(-28.4794710348416,41.6448731757957,
0.0138881149114569));
#226095=CARTESIAN_POINT('Ctrl Pts',(-28.4754870722305,41.6478010607979,
0.0127636163040477));
#226096=CARTESIAN_POINT('Ctrl Pts',(-28.4634959585163,41.656613543602,0.00937904872918325));
#226097=CARTESIAN_POINT('Ctrl Pts',(-28.4521362170021,41.6648856486219,
0.00689659823970836));
#226098=CARTESIAN_POINT('Ctrl Pts',(-28.4414868292095,41.6725600059991,
0.00507223492137768));
#226099=CARTESIAN_POINT('Ctrl Pts',(-28.4303702510088,41.6805710387067,
0.0031678364818277));
#226100=CARTESIAN_POINT('Ctrl Pts',(-28.4200271648994,41.6879311302296,
0.00197977195606473));
#226101=CARTESIAN_POINT('Ctrl Pts',(-28.4105077478281,41.6946038333262,
0.00126214960836675));
#226102=CARTESIAN_POINT('Ctrl Pts',(-28.401258511774,41.7010871511174,0.000564894887632823));
#226103=CARTESIAN_POINT('Ctrl Pts',(-28.3927860145089,41.7069221551168,
0.000311642476319694));
#226104=CARTESIAN_POINT('Ctrl Pts',(-28.3851108251813,41.7120939042176,
0.000311943397211579));
#226105=CARTESIAN_POINT('Origin',(-49.2163039569996,40.7048189874395,1.70031194421021));
#226106=CARTESIAN_POINT('',(-48.0748921971624,5.40909831481486,1.70031194835978));
#226107=CARTESIAN_POINT('',(-48.5775573719852,5.97011568172604,1.70031200597251));
#226108=CARTESIAN_POINT('Origin',(-48.0812995046052,5.90905725905031,1.70031241426386));
#226109=CARTESIAN_POINT('',(-28.3097091021377,39.9163658524181,1.70031192355751));
#226110=CARTESIAN_POINT('Origin',(0.00538677298557388,-0.013018018896247,
1.70031232100939));
#226111=CARTESIAN_POINT('',(-27.615941866592,39.8023527131095,1.70031190122259));
#226112=CARTESIAN_POINT('Origin',(-28.0204842958264,39.5085067844755,1.70031181141347));
#226113=CARTESIAN_POINT('',(-16.6317966090181,24.6803014993512,1.70031190125279));
#226114=CARTESIAN_POINT('',(-22.5553179712265,32.8353095693623,1.70031188678216));
#226115=CARTESIAN_POINT('',(-24.4386508467642,5.40457714815616,1.70031203333266));
#226116=CARTESIAN_POINT('Origin',(5.74459828844319,4.39885765166352,1.7003124429943));
#226117=CARTESIAN_POINT('',(-24.4386284025551,5.40457714334025,1.7003120336993));
#226118=CARTESIAN_POINT('Origin',(-2.45328785932315,-46.7409968770374,1.50003863498497));
#226119=CARTESIAN_POINT('',(-2.4525169500341,-40.065469399431,1.7001302124263));
#226120=CARTESIAN_POINT('',(-2.45251690911212,-40.0654693992341,7.8006205325742));
#226121=CARTESIAN_POINT('',(-2.45231534976021,-38.3200663525838,1.70025060885592));
#226122=CARTESIAN_POINT('Ctrl Pts',(-2.4525169500341,-40.065469399431,1.7001302124263));
#226123=CARTESIAN_POINT('Ctrl Pts',(-2.45244975259795,-39.4836683836072,
1.70015018756713));
#226124=CARTESIAN_POINT('Ctrl Pts',(-2.45238255737031,-38.9018673689148,
1.70016948233986));
#226125=CARTESIAN_POINT('Ctrl Pts',(-2.45231536357821,-38.320066355416,
1.70018927681326));
#226126=CARTESIAN_POINT('Ctrl Pts',(-2.45231536358047,-38.3200663809194,
1.70025060884411));
#226127=CARTESIAN_POINT('Ctrl Pts',(-2.45231548671916,-38.3214525070957,
5.03369149705656));
#226128=CARTESIAN_POINT('Ctrl Pts',(-2.4523142056835,-38.3228386046071,
8.36700972008047));
#226129=CARTESIAN_POINT('Ctrl Pts',(-2.45231216296197,-38.3242534863032,
11.7003279433419));
#226130=CARTESIAN_POINT('Origin',(-0.452315347234347,-38.3202972951133,
1.70031194421796));
#226131=CARTESIAN_POINT('',(-0.165730017263925,-36.3409365823995,1.70031195251909));
#226132=CARTESIAN_POINT('Origin',(-0.45231534748865,-38.3202972993567,1.70031194274195));
#226133=CARTESIAN_POINT('Ctrl Pts',(-0.165732639570351,-36.3409362026371,
1.70031195256726));
#226134=CARTESIAN_POINT('Ctrl Pts',(-0.165758528589421,-36.3409324529584,
5.03365062490644));
#226135=CARTESIAN_POINT('Ctrl Pts',(-0.165779172202676,-36.3409294657424,
8.3669892885802));
#226136=CARTESIAN_POINT('Ctrl Pts',(-0.16585125495034,-36.3409190322881,
11.7003279501832));
#226137=CARTESIAN_POINT('Ctrl Pts',(25.8381606376434,-33.6421205579222,
1.20702463044402));
#226138=CARTESIAN_POINT('Ctrl Pts',(25.8343947982343,-33.6392133702583,
1.20702366042948));
#226139=CARTESIAN_POINT('Ctrl Pts',(25.7449623367027,-33.5706048664028,
1.20701051720232));
#226140=CARTESIAN_POINT('Ctrl Pts',(25.5528709555021,-33.4440625232986,
1.20702197511498));
#226141=CARTESIAN_POINT('Ctrl Pts',(25.337909144736,-33.3380780409979,1.2070389311959));
#226142=CARTESIAN_POINT('Ctrl Pts',(25.2168987416977,-33.2866463670396,
1.20701807717928));
#226143=CARTESIAN_POINT('Ctrl Pts',(25.2025658471852,-33.2806625799665,
1.20701528414905));
#226144=CARTESIAN_POINT('Ctrl Pts',(25.6321724372034,-33.9090017862961,
1.26226131868222));
#226145=CARTESIAN_POINT('Ctrl Pts',(25.6289424595307,-33.9065085432421,
1.26226045470304));
#226146=CARTESIAN_POINT('Ctrl Pts',(25.5522136651844,-33.8476508986381,
1.2622487538367));
#226147=CARTESIAN_POINT('Ctrl Pts',(25.3862730451431,-33.7381649265674,
1.262258954551));
#226148=CARTESIAN_POINT('Ctrl Pts',(25.1953010311102,-33.6437828954703,
1.26227404969903));
#226149=CARTESIAN_POINT('Ctrl Pts',(25.0857120106697,-33.5972108444648,
1.26225548438406));
#226150=CARTESIAN_POINT('Ctrl Pts',(25.072703709087,-33.591780962293,1.26225299801824));
#226151=CARTESIAN_POINT('Ctrl Pts',(25.5255354990486,-34.0471621127577,
1.55594100389507));
#226152=CARTESIAN_POINT('Ctrl Pts',(25.5225829288196,-34.0448831635152,
1.55594070606547));
#226153=CARTESIAN_POINT('Ctrl Pts',(25.4524306283834,-33.991073390066,1.55593667471884));
#226154=CARTESIAN_POINT('Ctrl Pts',(25.3000278572112,-33.8904172383792,
1.55594018914087));
#226155=CARTESIAN_POINT('Ctrl Pts',(25.1214749936616,-33.8020416182664,
1.55594538997079));
#226156=CARTESIAN_POINT('Ctrl Pts',(25.0177986483064,-33.7579853201939,
1.55593899349952));
#226157=CARTESIAN_POINT('Ctrl Pts',(25.0054760680388,-33.752842185466,1.55593813679779));
#226158=CARTESIAN_POINT('Ctrl Pts',(25.5943572142634,-33.9579957246232,
1.87846281953277));
#226159=CARTESIAN_POINT('Ctrl Pts',(25.5912256099892,-33.9555784729421,
1.87846314333257));
#226160=CARTESIAN_POINT('Ctrl Pts',(25.5168289490793,-33.8985108873248,
1.87846753467852));
#226161=CARTESIAN_POINT('Ctrl Pts',(25.3556890743686,-33.792156115839,1.8784637066171));
#226162=CARTESIAN_POINT('Ctrl Pts',(25.1691210965782,-33.6999040566704,
1.87845804136302));
#226163=CARTESIAN_POINT('Ctrl Pts',(25.061628808585,-33.6542241338091,1.87846500880596));
#226164=CARTESIAN_POINT('Ctrl Pts',(25.0488636751531,-33.6488959369495,
1.87846594195221));
#226165=CARTESIAN_POINT('',(25.240168640581,-33.7106071196374,1.48621013278124));
#226166=CARTESIAN_POINT('',(25.6580415041642,-33.7123067949079,1.26347805700334));
#226167=CARTESIAN_POINT('Ctrl Pts',(25.2401688280341,-33.7106067011217,
1.48621035007586));
#226168=CARTESIAN_POINT('Ctrl Pts',(25.2640964734847,-33.7114282012109,
1.46583636875341));
#226169=CARTESIAN_POINT('Ctrl Pts',(25.2913990870609,-33.7120396619139,
1.4449143590911));
#226170=CARTESIAN_POINT('Ctrl Pts',(25.3377829055943,-33.7127927729276,
1.41357732412573));
#226171=CARTESIAN_POINT('Ctrl Pts',(25.3541493731634,-33.7130207592759,
1.40314220077819));
#226172=CARTESIAN_POINT('Ctrl Pts',(25.3887513583853,-33.7135193997381,
1.38246793824834));
#226173=CARTESIAN_POINT('Ctrl Pts',(25.4088599867697,-33.7138252742392,
1.37124878533186));
#226174=CARTESIAN_POINT('Ctrl Pts',(25.4953979505742,-33.7154585202833,
1.32595956093659));
#226175=CARTESIAN_POINT('Ctrl Pts',(25.5723815451621,-33.7135988462585,
1.29120387783086));
#226176=CARTESIAN_POINT('Ctrl Pts',(25.6595262421825,-33.7097922544612,
1.26916759679411));
#226177=CARTESIAN_POINT('Ctrl Pts',(25.6580415041641,-33.7123067949079,
1.26347805700337));
#226178=CARTESIAN_POINT('Ctrl Pts',(25.6468971651501,-33.7282501055964,
1.27418027554524));
#226179=CARTESIAN_POINT('Ctrl Pts',(25.6360223568334,-33.7437804959848,
1.28626991096552));
#226180=CARTESIAN_POINT('Ctrl Pts',(25.6255567955565,-33.7587077748238,
1.29969965819164));
#226181=CARTESIAN_POINT('Ctrl Pts',(25.6152685987966,-33.7733820744359,
1.31290180552439));
#226182=CARTESIAN_POINT('Ctrl Pts',(25.6053763478802,-33.7874728858851,
1.32739916656656));
#226183=CARTESIAN_POINT('Ctrl Pts',(25.5960116805161,-33.8008003164365,
1.34309759840932));
#226184=CARTESIAN_POINT('Ctrl Pts',(25.5866116504009,-33.8141780738804,
1.35885531049287));
#226185=CARTESIAN_POINT('Ctrl Pts',(25.5777437391099,-33.8267858970952,
1.37582325320414));
#226186=CARTESIAN_POINT('Ctrl Pts',(25.569532490814,-33.8384533319383,1.39385429600669));
#226187=CARTESIAN_POINT('Ctrl Pts',(25.561321242518,-33.8501207667814,1.41188533880924));
#226188=CARTESIAN_POINT('Ctrl Pts',(25.5537672350217,-33.8608469812501,
1.43097919799593));
#226189=CARTESIAN_POINT('Ctrl Pts',(25.5469779620414,-33.8704851503814,
1.45093849222443));
#226190=CARTESIAN_POINT('Ctrl Pts',(25.5410115364882,-33.8789551910998,
1.46847875661745));
#226191=CARTESIAN_POINT('Ctrl Pts',(25.5356525832607,-33.8865616202049,
1.48663997313874));
#226192=CARTESIAN_POINT('Ctrl Pts',(25.5309512568779,-33.8932330458849,
1.50522195347224));
#226193=CARTESIAN_POINT('Ctrl Pts',(25.5262106056796,-33.8999602755154,
1.52395936503752));
#226194=CARTESIAN_POINT('Ctrl Pts',(25.522138774879,-33.9057365865002,1.54312358288221));
#226195=CARTESIAN_POINT('Ctrl Pts',(25.5187574321045,-33.9105310914947,
1.56249710597081));
#226196=CARTESIAN_POINT('Ctrl Pts',(25.5153541509321,-33.9153567035863,
1.58199632588666));
#226197=CARTESIAN_POINT('Ctrl Pts',(25.5126502670136,-33.919187841287,1.60170652800784));
#226198=CARTESIAN_POINT('Ctrl Pts',(25.5106373567857,-33.9220364089815,
1.62140944753866));
#226199=CARTESIAN_POINT('Ctrl Pts',(25.5085915553508,-33.9249315226314,
1.64143431525957));
#226200=CARTESIAN_POINT('Ctrl Pts',(25.5072592518074,-33.9268120363579,
1.66145068693081));
#226201=CARTESIAN_POINT('Ctrl Pts',(25.5066025670255,-33.927731745637,1.68124859021692));
#226202=CARTESIAN_POINT('Ctrl Pts',(25.5062792375001,-33.9281845795885,
1.6909964126878));
#226203=CARTESIAN_POINT('Ctrl Pts',(25.506119276565,-33.9284050854953,1.70069165943716));
#226204=CARTESIAN_POINT('Ctrl Pts',(25.5061159903469,-33.9284027749533,
1.71031192577611));
#226205=CARTESIAN_POINT('Ctrl Pts',(25.1201788855325,-33.710944083484,1.70037738571628));
#226206=CARTESIAN_POINT('Ctrl Pts',(25.1260059802898,-33.7134036477557,
1.69197276699548));
#226207=CARTESIAN_POINT('Ctrl Pts',(25.1321177311151,-33.7157705313497,
1.68249943080617));
#226208=CARTESIAN_POINT('Ctrl Pts',(25.1386028986867,-33.7178855379394,
1.67195605855486));
#226209=CARTESIAN_POINT('Ctrl Pts',(25.1427007205787,-33.7192219598913,
1.66529395443046));
#226210=CARTESIAN_POINT('Ctrl Pts',(25.1469480403883,-33.7204570075311,
1.65820496783717));
#226211=CARTESIAN_POINT('Ctrl Pts',(25.1513716033611,-33.7215423588628,
1.65069441508738));
#226212=CARTESIAN_POINT('Ctrl Pts',(25.1551555932282,-33.7224707865728,
1.6442697624541));
#226213=CARTESIAN_POINT('Ctrl Pts',(25.1591927996051,-33.7233148682643,
1.63732270882132));
#226214=CARTESIAN_POINT('Ctrl Pts',(25.1633069812197,-33.7239962623332,
1.63020677685271));
#226215=CARTESIAN_POINT('Ctrl Pts',(25.1673148776638,-33.7246600533666,
1.62327467683733));
#226216=CARTESIAN_POINT('Ctrl Pts',(25.1713959695952,-33.7251692751355,
1.616182714577));
#226217=CARTESIAN_POINT('Ctrl Pts',(25.1753667188284,-33.725497551645,1.60925223525102));
#226218=CARTESIAN_POINT('Ctrl Pts',(25.1775332234824,-33.7256766645891,
1.60547085424915));
#226219=CARTESIAN_POINT('Ctrl Pts',(25.179666495663,-33.7258027541259,1.60173740985543));
#226220=CARTESIAN_POINT('Ctrl Pts',(25.1817340194502,-33.7258773488664,
1.59810279069813));
#226221=CARTESIAN_POINT('Ctrl Pts',(25.1837346148432,-33.7259495288795,
1.59458582881996));
#226222=CARTESIAN_POINT('Ctrl Pts',(25.1856734616224,-33.7259740187344,
1.59116390669688));
#226223=CARTESIAN_POINT('Ctrl Pts',(25.1875191723429,-33.7259564271441,
1.58788554597153));
#226224=CARTESIAN_POINT('Ctrl Pts',(25.1909358272854,-33.7259238627811,
1.58181686616645));
#226225=CARTESIAN_POINT('Ctrl Pts',(25.1943104695332,-33.7257231743024,
1.57567912805063));
#226226=CARTESIAN_POINT('Ctrl Pts',(25.1974846963987,-33.7253943496298,
1.56983610807927));
#226227=CARTESIAN_POINT('Ctrl Pts',(25.2008638297775,-33.7250442982711,
1.56361590244999));
#226228=CARTESIAN_POINT('Ctrl Pts',(25.2040156607708,-33.7245494906314,
1.55772994213045));
#226229=CARTESIAN_POINT('Ctrl Pts',(25.2067238444116,-33.7240114021024,
1.55259829977308));
#226230=CARTESIAN_POINT('Ctrl Pts',(25.2095412881789,-33.7234516046982,
1.54725962422776));
#226231=CARTESIAN_POINT('Ctrl Pts',(25.2118773739998,-33.7228474739374,
1.54273660820282));
#226232=CARTESIAN_POINT('Ctrl Pts',(25.213472393588,-33.7223464499154,1.53948563743925));
#226233=CARTESIAN_POINT('Ctrl Pts',(25.2151088862544,-33.7218323984619,
1.53615013619993));
#226234=CARTESIAN_POINT('Ctrl Pts',(25.2172504284503,-33.7210884813555,
1.53169454380326));
#226235=CARTESIAN_POINT('Ctrl Pts',(25.2199456224244,-33.7200316529486,
1.52615001434726));
#226236=CARTESIAN_POINT('Ctrl Pts',(25.2226070686058,-33.7189880575877,
1.52067491055518));
#226237=CARTESIAN_POINT('Ctrl Pts',(25.2258084601259,-33.7176390511381,
1.51413746916783));
#226238=CARTESIAN_POINT('Ctrl Pts',(25.2296159186438,-33.7158659658055,
1.50659341478735));
#226239=CARTESIAN_POINT('Ctrl Pts',(25.2327162761214,-33.7144221684947,
1.50045040225028));
#226240=CARTESIAN_POINT('Ctrl Pts',(25.2362188756293,-33.7126963624579,
1.4936402301459));
#226241=CARTESIAN_POINT('Ctrl Pts',(25.2401684531279,-33.7106075381534,
1.48620991548673));
#226242=CARTESIAN_POINT('Origin',(-17.6353154892593,49.2847985365378,1.70031194372896));
#226243=CARTESIAN_POINT('',(-16.8684023362443,45.936689182107,1.70031194340524));
#226244=CARTESIAN_POINT('Origin',(-16.6960448640599,45.4673354654679,1.70031255427219));
#226245=CARTESIAN_POINT('',(0.0108995527459399,48.9369597171378,1.7003119438894));
#226246=CARTESIAN_POINT('Origin',(0.00538677298557388,-0.0130180188965312,
1.70031194389814));
#226247=CARTESIAN_POINT('',(4.30095798588638,48.7301268824736,1.70031220025606));
#226248=CARTESIAN_POINT('Origin',(0.00581675236666968,4.23662904891358,
1.70047883307049));
#226249=CARTESIAN_POINT('',(4.7529061729545,48.2420805330047,1.70031176282841));
#226250=CARTESIAN_POINT('Origin',(4.25290438226234,48.2324413783408,1.70031194380975));
#226251=CARTESIAN_POINT('',(4.75031783075245,34.5824857714207,1.70031194385309));
#226252=CARTESIAN_POINT('',(4.75168453153884,41.7949306373363,1.70031194382538));
#226253=CARTESIAN_POINT('Origin',(5.74459828844212,4.3988576516638,1.70031194390923));
#226254=CARTESIAN_POINT('Ctrl Pts',(30.8737526482716,38.8676405082964,1.21276900059165));
#226255=CARTESIAN_POINT('Ctrl Pts',(30.8940867741652,38.8276109219166,1.21276900987006));
#226256=CARTESIAN_POINT('Ctrl Pts',(30.9506525230514,38.7197236986786,1.21276924035733));
#226257=CARTESIAN_POINT('Ctrl Pts',(31.052201991514,38.5411727486394,1.21276910012881));
#226258=CARTESIAN_POINT('Ctrl Pts',(31.1857794555899,38.3282965110901,1.21276914945007));
#226259=CARTESIAN_POINT('Ctrl Pts',(31.3412176319609,38.1035966937021,1.21276912921381));
#226260=CARTESIAN_POINT('Ctrl Pts',(31.5211088259175,37.8674844606063,1.21276915761619));
#226261=CARTESIAN_POINT('Ctrl Pts',(31.728622471719,37.6198997574036,1.21276905438506));
#226262=CARTESIAN_POINT('Ctrl Pts',(31.895742986847,37.4384461032395,1.21276936009458));
#226263=CARTESIAN_POINT('Ctrl Pts',(31.9929660384038,37.3383332311417,1.21276904846042));
#226264=CARTESIAN_POINT('Ctrl Pts',(32.0089042087808,37.3220600667308,1.21276896706327));
#226265=CARTESIAN_POINT('Ctrl Pts',(31.2891569889591,39.078656458301,1.11188119205444));
#226266=CARTESIAN_POINT('Ctrl Pts',(31.3076783000382,39.0421955587591,1.11188120300319));
#226267=CARTESIAN_POINT('Ctrl Pts',(31.3592523424558,38.9438255428452,1.11188147719844));
#226268=CARTESIAN_POINT('Ctrl Pts',(31.4521054381582,38.780549994684,1.11188131051769));
#226269=CARTESIAN_POINT('Ctrl Pts',(31.57474626751,38.5850818489467,1.11188136908524));
#226270=CARTESIAN_POINT('Ctrl Pts',(31.7181268117719,38.3777875646264,1.11188134504886));
#226271=CARTESIAN_POINT('Ctrl Pts',(31.8849290864617,38.1588263113673,1.11188137873462));
#226272=CARTESIAN_POINT('Ctrl Pts',(32.0784346931642,37.9279226991765,1.11188125630655));
#226273=CARTESIAN_POINT('Ctrl Pts',(32.2352146947662,37.7576718057043,1.11188161956719));
#226274=CARTESIAN_POINT('Ctrl Pts',(32.3267565820085,37.6634087471987,1.111881248857));
#226275=CARTESIAN_POINT('Ctrl Pts',(32.3417721386499,37.6480776302168,1.11188115242982));
#226276=CARTESIAN_POINT('Ctrl Pts',(31.574568172654,39.2236388424644,1.4651338504197));
#226277=CARTESIAN_POINT('Ctrl Pts',(31.5918439557125,39.1896298718495,1.46513385578935));
#226278=CARTESIAN_POINT('Ctrl Pts',(31.6399883544494,39.0977988324852,1.46513397779493));
#226279=CARTESIAN_POINT('Ctrl Pts',(31.7268664475324,38.9450185283469,1.46513390353739));
#226280=CARTESIAN_POINT('Ctrl Pts',(31.8419930610702,38.7615109321236,1.46513392962561));
#226281=CARTESIAN_POINT('Ctrl Pts',(31.9770891877953,38.5661754394154,1.46513391881129));
#226282=CARTESIAN_POINT('Ctrl Pts',(32.134898480011,38.3589980819201,1.46513393382541));
#226283=CARTESIAN_POINT('Ctrl Pts',(32.3187796061312,38.1395555204021,1.46513387915263));
#226284=CARTESIAN_POINT('Ctrl Pts',(32.4684549677285,37.9770016902091,1.46513404134147));
#226285=CARTESIAN_POINT('Ctrl Pts',(32.5560935069447,37.8867578523372,1.46513387563381));
#226286=CARTESIAN_POINT('Ctrl Pts',(32.5704751648957,37.8720739865122,1.46513383272378));
#226287=CARTESIAN_POINT('Ctrl Pts',(31.4442794913755,39.1574551585072,1.91890854789477));
#226288=CARTESIAN_POINT('Ctrl Pts',(31.4621238511481,39.1223268947374,1.91890854517879));
#226289=CARTESIAN_POINT('Ctrl Pts',(31.5118338638937,39.0275108477175,1.91890847285237));
#226290=CARTESIAN_POINT('Ctrl Pts',(31.6014395139004,38.8699395213703,1.91890851674358));
#226291=CARTESIAN_POINT('Ctrl Pts',(31.7199963268627,38.6809719977016,1.91890850134264));
#226292=CARTESIAN_POINT('Ctrl Pts',(31.8588742459746,38.4801773804203,1.91890850767777));
#226293=CARTESIAN_POINT('Ctrl Pts',(32.0207887866458,38.2676207367498,1.918908498929));
#226294=CARTESIAN_POINT('Ctrl Pts',(32.2090634367521,38.0429462679842,1.91890853110635));
#226295=CARTESIAN_POINT('Ctrl Pts',(32.3619820286335,37.8768787692549,1.91890843518777));
#226296=CARTESIAN_POINT('Ctrl Pts',(32.4514024254204,37.7848001773681,1.91890853319322));
#226297=CARTESIAN_POINT('Ctrl Pts',(32.4660734547068,37.7698208457289,1.9189085586433));
#226298=CARTESIAN_POINT('',(32.3868065605536,37.8872479605333,1.7003119552372));
#226299=CARTESIAN_POINT('Ctrl Pts',(32.1847357616956,38.0197406012948,1.49513334647774));
#226300=CARTESIAN_POINT('Ctrl Pts',(32.1963911534794,38.0164764343906,1.50774525229243));
#226301=CARTESIAN_POINT('Ctrl Pts',(32.2070740612125,38.0128301327876,1.51964786371456));
#226302=CARTESIAN_POINT('Ctrl Pts',(32.2169321111342,38.008966122546,1.53076663540404));
#226303=CARTESIAN_POINT('Ctrl Pts',(32.2267901610558,38.0051021123043,1.54188540709352));
#226304=CARTESIAN_POINT('Ctrl Pts',(32.2358234868288,38.0010205122988,1.55222131703858));
#226305=CARTESIAN_POINT('Ctrl Pts',(32.2441567981677,37.9968606174647,1.56174377807941));
#226306=CARTESIAN_POINT('Ctrl Pts',(32.2524901095065,37.9927007226306,1.57126623912022));
#226307=CARTESIAN_POINT('Ctrl Pts',(32.2601224103548,37.9884615384978,1.57997228895402));
#226308=CARTESIAN_POINT('Ctrl Pts',(32.2671559881165,37.9842515064717,1.58784336790778));
#226309=CARTESIAN_POINT('Ctrl Pts',(32.2706727769973,37.9821464904586,1.5917789073847));
#226310=CARTESIAN_POINT('Ctrl Pts',(32.2740395487398,37.9800483990932,1.59550609383544));
#226311=CARTESIAN_POINT('Ctrl Pts',(32.277267066432,37.9779686123912,1.59902444607986));
#226312=CARTESIAN_POINT('Ctrl Pts',(32.2792081892116,37.9767177683281,1.60114048519719));
#226313=CARTESIAN_POINT('Ctrl Pts',(32.2805871217454,37.9758168369121,1.60265094332692));
#226314=CARTESIAN_POINT('Ctrl Pts',(32.2823314561735,37.9746507718262,1.60451166495328));
#226315=CARTESIAN_POINT('Ctrl Pts',(32.283487438143,37.9738780127767,1.60574477748943));
#226316=CARTESIAN_POINT('Ctrl Pts',(32.2848035212925,37.972988414741,1.60713184706077));
#226317=CARTESIAN_POINT('Ctrl Pts',(32.2865412815331,37.9717941140526,1.60895336557191));
#226318=CARTESIAN_POINT('Ctrl Pts',(32.2994994053271,37.9628884573307,1.62253605771108));
#226319=CARTESIAN_POINT('Ctrl Pts',(32.3121315956082,37.9532693675556,1.63528805830659));
#226320=CARTESIAN_POINT('Ctrl Pts',(32.3245835345814,37.9430915696205,1.647186824156));
#226321=CARTESIAN_POINT('Ctrl Pts',(32.3376891860019,37.932379449022,1.65971026150111));
#226322=CARTESIAN_POINT('Ctrl Pts',(32.3505954012937,37.9210486607297,1.67128922959013));
#226323=CARTESIAN_POINT('Ctrl Pts',(32.3634418667268,37.9092469383102,1.68193576776035));
#226324=CARTESIAN_POINT('Ctrl Pts',(32.3712441239467,37.9020792022171,1.68840190661679));
#226325=CARTESIAN_POINT('Ctrl Pts',(32.3790237347145,37.8947370971703,1.69452477920968));
#226326=CARTESIAN_POINT('Ctrl Pts',(32.386806592295,37.8872479042738,1.70031183974208));
#226327=CARTESIAN_POINT('',(31.5126464730073,39.0835868771924,1.75031196064438));
#226328=CARTESIAN_POINT('Ctrl Pts',(31.0667367514093,38.8578705561505,1.20261284073629));
#226329=CARTESIAN_POINT('Ctrl Pts',(31.0839067880879,38.8652805060744,1.2043242104385));
#226330=CARTESIAN_POINT('Ctrl Pts',(31.1006475151076,38.8726518318606,1.20696412532175));
#226331=CARTESIAN_POINT('Ctrl Pts',(31.1167894616014,38.879883808437,1.21039170776843));
#226332=CARTESIAN_POINT('Ctrl Pts',(31.1329314080952,38.8871157850134,1.21381929021511));
#226333=CARTESIAN_POINT('Ctrl Pts',(31.1484741422168,38.8942081607209,1.21803377714449));
#226334=CARTESIAN_POINT('Ctrl Pts',(31.1632781102092,38.9010762249385,1.2228497817828));
#226335=CARTESIAN_POINT('Ctrl Pts',(31.1781307532202,38.9079668711526,1.22768162130506));
#226336=CARTESIAN_POINT('Ctrl Pts',(31.192259190217,38.9146419024815,1.23312338581728));
#226337=CARTESIAN_POINT('Ctrl Pts',(31.2055883691511,38.9210555337726,1.23898047262938));
#226338=CARTESIAN_POINT('Ctrl Pts',(31.2122529586181,38.9242623494182,1.24190901603543));
#226339=CARTESIAN_POINT('Ctrl Pts',(31.2187184126296,38.9274041887522,1.24494123822032));
#226340=CARTESIAN_POINT('Ctrl Pts',(31.2249792707229,38.9304774995367,1.24805255728506));
#226341=CARTESIAN_POINT('Ctrl Pts',(31.2281096997695,38.932014154929,1.24960821681742));
#226342=CARTESIAN_POINT('Ctrl Pts',(31.2311889859973,38.9335336814091,1.25118363563874));
#226343=CARTESIAN_POINT('Ctrl Pts',(31.2342167239543,38.935035789809,1.25277579887507));
#226344=CARTESIAN_POINT('Ctrl Pts',(31.2361592656046,38.9359995152606,1.2537973018732));
#226345=CARTESIAN_POINT('Ctrl Pts',(31.2385500414705,38.9371916124139,1.25507886669153));
#226346=CARTESIAN_POINT('Ctrl Pts',(31.2404842343031,38.938158064629,1.256135029407));
#226347=CARTESIAN_POINT('Ctrl Pts',(31.2415647665625,38.9386979708772,1.25672505221445));
#226348=CARTESIAN_POINT('Ctrl Pts',(31.2425033356594,38.9391677290078,1.25724348259646));
#226349=CARTESIAN_POINT('Ctrl Pts',(31.2431449137421,38.9394895860283,1.25759948069094));
#226350=CARTESIAN_POINT('Ctrl Pts',(31.2487234081556,38.9422881192689,1.26069486913237));
#226351=CARTESIAN_POINT('Ctrl Pts',(31.2551665483728,38.9455811565913,1.26442716071513));
#226352=CARTESIAN_POINT('Ctrl Pts',(31.2624209408543,38.9493396893512,1.26894279915648));
#226353=CARTESIAN_POINT('Ctrl Pts',(31.2694553498743,38.9529842477089,1.27332150459099));
#226354=CARTESIAN_POINT('Ctrl Pts',(31.2772529979646,38.9570667258763,1.27843722614994));
#226355=CARTESIAN_POINT('Ctrl Pts',(31.2857327952513,38.9615434818623,1.28445509183088));
#226356=CARTESIAN_POINT('Ctrl Pts',(31.2909567260318,38.9643013618685,1.28816236367964));
#226357=CARTESIAN_POINT('Ctrl Pts',(31.2964388836249,38.9672085266756,1.29221261715197));
#226358=CARTESIAN_POINT('Ctrl Pts',(31.3021526835934,38.9702507456936,1.29664940430355));
#226359=CARTESIAN_POINT('Ctrl Pts',(31.311145426712,38.9750387841777,1.30363230313556));
#226360=CARTESIAN_POINT('Ctrl Pts',(31.32071411802,38.980162347754,1.31157237021139));
#226361=CARTESIAN_POINT('Ctrl Pts',(31.3307094977518,38.9855409418788,1.32064187352495));
#226362=CARTESIAN_POINT('Ctrl Pts',(31.3343598273771,38.9875052135727,1.32395407151243));
#226363=CARTESIAN_POINT('Ctrl Pts',(31.3380666366605,38.9895032743365,1.3274169879698));
#226364=CARTESIAN_POINT('Ctrl Pts',(31.3418210986167,38.9915303877378,1.33103917587383));
#226365=CARTESIAN_POINT('Ctrl Pts',(31.3488385877077,38.9953192784885,1.33780943067946));
#226366=CARTESIAN_POINT('Ctrl Pts',(31.3560226867917,38.9992096967561,1.34513584200103));
#226367=CARTESIAN_POINT('Ctrl Pts',(31.3633036761654,39.0031641474782,1.35306898970293));
#226368=CARTESIAN_POINT('Ctrl Pts',(31.3669441708522,39.0051413728393,1.35703556355388));
#226369=CARTESIAN_POINT('Ctrl Pts',(31.37060867166,39.0071344904349,1.36115373224861));
#226370=CARTESIAN_POINT('Ctrl Pts',(31.3742871500256,39.0091381107885,1.36542907909471));
#226371=CARTESIAN_POINT('Ctrl Pts',(31.3761263892084,39.0101399209654,1.36756675251775));
#226372=CARTESIAN_POINT('Ctrl Pts',(31.3779691197544,39.0111443552479,1.36974372378756));
#226373=CARTESIAN_POINT('Ctrl Pts',(31.3798139902402,39.0121506876299,1.37196060979532));
#226374=CARTESIAN_POINT('Ctrl Pts',(31.3808833245497,39.012733983721,1.37324557385467));
#226375=CARTESIAN_POINT('Ctrl Pts',(31.3823657477612,39.0135430892725,1.3750457703073));
#226376=CARTESIAN_POINT('Ctrl Pts',(31.3835415083633,39.0141850391537,1.37649125480341));
#226377=CARTESIAN_POINT('Ctrl Pts',(31.3843942303545,39.0146506141866,1.37753959441901));
#226378=CARTESIAN_POINT('Ctrl Pts',(31.3850869228505,39.015028936544,1.37840000194513));
#226379=CARTESIAN_POINT('Ctrl Pts',(31.3853536543294,39.0151746447932,1.37873162648608));
#226380=CARTESIAN_POINT('Ctrl Pts',(31.3907257557328,39.0181092796274,1.38541070564328));
#226381=CARTESIAN_POINT('Ctrl Pts',(31.3967450326194,39.0213843470363,1.39321345619484));
#226382=CARTESIAN_POINT('Ctrl Pts',(31.4032323771547,39.0249032115864,1.40224185777386));
#226383=CARTESIAN_POINT('Ctrl Pts',(31.4096404099651,39.0283790558814,1.41115988166316));
#226384=CARTESIAN_POINT('Ctrl Pts',(31.4165052052892,39.0320928071333,1.42127489165193));
#226385=CARTESIAN_POINT('Ctrl Pts',(31.4236097945371,39.0359282390415,1.43268754074652));
#226386=CARTESIAN_POINT('Ctrl Pts',(31.4304519748975,39.0396220087951,1.4436786622273));
#226387=CARTESIAN_POINT('Ctrl Pts',(31.43751633995,39.0434285199097,1.4558743567994));
#226388=CARTESIAN_POINT('Ctrl Pts',(31.444569082686,39.0472231443713,1.46935120466957));
#226389=CARTESIAN_POINT('Ctrl Pts',(31.4508005679628,39.0505759033401,1.48125873940072));
#226390=CARTESIAN_POINT('Ctrl Pts',(31.4570223428072,39.0539190512921,1.49416676488801));
#226391=CARTESIAN_POINT('Ctrl Pts',(31.463048068809,39.0571535883129,1.50810915455676));
#226392=CARTESIAN_POINT('Ctrl Pts',(31.4693226920174,39.0605217303515,1.52262744526067));
#226393=CARTESIAN_POINT('Ctrl Pts',(31.4753874350839,39.0637725588984,1.53828037405271));
#226394=CARTESIAN_POINT('Ctrl Pts',(31.480982978268,39.0667678804873,1.55498602539182));
#226395=CARTESIAN_POINT('Ctrl Pts',(31.4863195372444,39.0696245665652,1.57091847210448));
#226396=CARTESIAN_POINT('Ctrl Pts',(31.4912285626621,39.0722484553397,1.58780832364739));
#226397=CARTESIAN_POINT('Ctrl Pts',(31.4954968809103,39.0745258702838,1.60553893385084));
#226398=CARTESIAN_POINT('Ctrl Pts',(31.4996808419953,39.0767582754013,1.62291912407795));
#226399=CARTESIAN_POINT('Ctrl Pts',(31.5032484765538,39.0786574067818,1.6411069397157));
#226400=CARTESIAN_POINT('Ctrl Pts',(31.5060212324926,39.0801278128484,1.65995002221444));
#226401=CARTESIAN_POINT('Ctrl Pts',(31.5087377967865,39.0815684202103,1.67841123778214));
#226402=CARTESIAN_POINT('Ctrl Pts',(31.5106908248776,39.0825972193715,1.69750096213909));
#226403=CARTESIAN_POINT('Ctrl Pts',(31.5117430713657,39.0831404263347,1.7170399163059));
#226404=CARTESIAN_POINT('Ctrl Pts',(31.5123334075942,39.0834451788368,1.72800175143136));
#226405=CARTESIAN_POINT('Ctrl Pts',(31.5126408280672,39.0835974064099,1.73910436201948));
#226406=CARTESIAN_POINT('Ctrl Pts',(31.5126463630117,39.0835868196812,1.75031196064437));
#226407=CARTESIAN_POINT('',(32.423424500709,37.8519732738464,1.75031197194656));
#226408=CARTESIAN_POINT('Ctrl Pts',(31.5126465708573,39.0835869295144,1.75031196064445));
#226409=CARTESIAN_POINT('Ctrl Pts',(31.5159155618577,39.0774734080787,1.75031197481516));
#226410=CARTESIAN_POINT('Ctrl Pts',(31.5191987670903,39.071366163254,1.75031197481154));
#226411=CARTESIAN_POINT('Ctrl Pts',(31.5224961092562,39.0652652252102,1.75031197480806));
#226412=CARTESIAN_POINT('Ctrl Pts',(31.5544913773012,39.0060656826029,1.75031197477452));
#226413=CARTESIAN_POINT('Ctrl Pts',(31.5878181733366,38.9474601833096,1.75031197476272));
#226414=CARTESIAN_POINT('Ctrl Pts',(31.622405793665,38.8894689393017,1.75031197476009));
#226415=CARTESIAN_POINT('Ctrl Pts',(31.660128233165,38.8262217088518,1.75031197475732));
#226416=CARTESIAN_POINT('Ctrl Pts',(31.6993503834158,38.7637051144193,1.75031197476557));
#226417=CARTESIAN_POINT('Ctrl Pts',(31.7399767221162,38.7019370222005,1.75031197476557));
#226418=CARTESIAN_POINT('Ctrl Pts',(31.7842576462137,38.6346125157181,1.75031197476564));
#226419=CARTESIAN_POINT('Ctrl Pts',(31.830206675901,38.5681771812163,1.75031197475597));
#226420=CARTESIAN_POINT('Ctrl Pts',(31.8776985970138,38.5026418654193,1.75031197476407));
#226421=CARTESIAN_POINT('Ctrl Pts',(31.9294672213087,38.4312050175923,1.75031197477296));
#226422=CARTESIAN_POINT('Ctrl Pts',(31.9830689906307,38.3608374824286,1.75031197480294));
#226423=CARTESIAN_POINT('Ctrl Pts',(32.0383435430601,38.2915379400114,1.75031197480394));
#226424=CARTESIAN_POINT('Ctrl Pts',(32.0985610758661,38.2160412189073,1.75031197480507));
#226425=CARTESIAN_POINT('Ctrl Pts',(32.1607637345991,38.1418118707079,1.75031197477182));
#226426=CARTESIAN_POINT('Ctrl Pts',(32.2247518475296,38.0688293981154,1.75031197475178));
#226427=CARTESIAN_POINT('Ctrl Pts',(32.2892273264824,37.9952910538815,1.75031197473153));
#226428=CARTESIAN_POINT('Ctrl Pts',(32.3555153081255,37.9230184295533,1.75031197472443));
#226429=CARTESIAN_POINT('Ctrl Pts',(32.42342449324,37.8519732667067,1.75031197194687));
#226430=CARTESIAN_POINT('Ctrl Pts',(32.3868065101946,37.8872480217835,1.70031210222805));
#226431=CARTESIAN_POINT('Ctrl Pts',(32.3992114700641,37.8753111269886,1.70953603428684));
#226432=CARTESIAN_POINT('Ctrl Pts',(32.4082305868631,37.8666202062948,1.71802656207426));
#226433=CARTESIAN_POINT('Ctrl Pts',(32.4173146366889,37.8578646469475,1.73026408964922));
#226434=CARTESIAN_POINT('Ctrl Pts',(32.4198770433614,37.8553940584305,1.73468686238451));
#226435=CARTESIAN_POINT('Ctrl Pts',(32.4221118545505,37.8532391261658,1.7411007432095));
#226436=CARTESIAN_POINT('Ctrl Pts',(32.4225995991904,37.8527687839566,1.74290400273236));
#226437=CARTESIAN_POINT('Ctrl Pts',(32.4232549669852,37.8521367874228,1.7465930573888));
#226438=CARTESIAN_POINT('Ctrl Pts',(32.4234243594253,37.851973428771,1.7484382160205));
#226439=CARTESIAN_POINT('Ctrl Pts',(32.4234243577068,37.8519734304291,1.75031197194625));
#226440=CARTESIAN_POINT('Origin',(5.70932587110278,4.23595145174161,1.70031197905793));
#226441=CARTESIAN_POINT('',(21.2972849232427,-33.6848044695446,11.7003279443459));
#226442=CARTESIAN_POINT('Origin',(5.70932587129619,4.23595144550347,11.7003280313037));
#226443=CARTESIAN_POINT('',(21.2781086355039,-33.6926552676465,1.70031195809294));
#226444=CARTESIAN_POINT('Origin',(5.70932587107265,4.23595144985427,1.70031194483293));
#226445=CARTESIAN_POINT('Ctrl Pts',(21.2972849232427,-33.6848044695446,
11.7003279443459));
#226446=CARTESIAN_POINT('Ctrl Pts',(21.290633746891,-33.6870819906665,8.36698928121727));
#226447=CARTESIAN_POINT('Ctrl Pts',(21.2842899771555,-33.6896707782648,
5.03365061806377));
#226448=CARTESIAN_POINT('Ctrl Pts',(21.2781086369344,-33.6926552663917,
1.70031195520316));
#226449=CARTESIAN_POINT('Origin',(38.3128453892278,-28.2114417458155,11.7003279431918));
#226450=CARTESIAN_POINT('',(33.3306521115496,-27.7898374686532,1.7003119448048));
#226451=CARTESIAN_POINT('',(34.6776015722183,-24.7785126293999,1.70031193702144));
#226452=CARTESIAN_POINT('Origin',(38.3128453890542,-28.2114417393959,1.70031194442124));
#226453=CARTESIAN_POINT('',(34.6776015744621,-24.7785126372725,11.7003279411986));
#226454=CARTESIAN_POINT('',(34.6776015890057,-24.7785126318803,6.70031993983791));
#226455=CARTESIAN_POINT('Origin',(38.3128453892284,-28.2114417458158,11.700327916516));
#226456=CARTESIAN_POINT('Origin',(38.3130181812319,-28.211449003087,1.70155895282548));
#226457=CARTESIAN_POINT('Origin',(35.4789245640696,-32.0788270970061,1.51051167504313));
#226458=CARTESIAN_POINT('',(35.3818167581126,-31.9325492699798,11.7003278169236));
#226459=CARTESIAN_POINT('',(33.6461481650692,-29.3180637313444,11.7003279440056));
#226460=CARTESIAN_POINT('',(35.3818308445263,-31.9326136730399,1.71031197007444));
#226461=CARTESIAN_POINT('Ctrl Pts',(35.3817946663796,-31.9325175620553,
11.7003278169236));
#226462=CARTESIAN_POINT('Ctrl Pts',(35.381794667151,-31.9325175630956,8.37032253542351));
#226463=CARTESIAN_POINT('Ctrl Pts',(35.3817946679224,-31.9325175641358,
5.04031725392342));
#226464=CARTESIAN_POINT('Ctrl Pts',(35.3817946686938,-31.9325175651761,
1.71031197242334));
#226465=CARTESIAN_POINT('',(34.5172480759697,-30.6302263733701,1.71031197713098));
#226466=CARTESIAN_POINT('Ctrl Pts',(35.3204635298195,-31.8507761264021,
1.71031194912899));
#226467=CARTESIAN_POINT('Ctrl Pts',(35.3204635298694,-31.8507761265108,
13.6983311437672));
#226468=CARTESIAN_POINT('Ctrl Pts',(35.341316461565,-31.8779573899155,1.71031194919088));
#226469=CARTESIAN_POINT('Ctrl Pts',(35.3413164616149,-31.8779573900242,
13.6983311438291));
#226470=CARTESIAN_POINT('Ctrl Pts',(36.5043429064273,-33.4281983044366,
1.7103119490951));
#226471=CARTESIAN_POINT('Ctrl Pts',(36.5043429064772,-33.4281983045452,
13.6983311437333));
#226472=CARTESIAN_POINT('Ctrl Pts',(36.3286050099903,-36.4137748906973,
1.71031194919593));
#226473=CARTESIAN_POINT('Ctrl Pts',(36.3286050100402,-36.4137748908059,
13.6983311438341));
#226474=CARTESIAN_POINT('Ctrl Pts',(33.6905840516397,-38.856400740614,1.71031194911635));
#226475=CARTESIAN_POINT('Ctrl Pts',(33.6905840516896,-38.8564007407226,
13.6983311437545));
#226476=CARTESIAN_POINT('Ctrl Pts',(30.9318902031066,-39.2711916394768,
1.71031194901261));
#226477=CARTESIAN_POINT('Ctrl Pts',(30.9318902031565,-39.2711916395854,
13.6983311436508));
#226478=CARTESIAN_POINT('Ctrl Pts',(28.8695053294908,-38.4112157866088,
1.71031194934194));
#226479=CARTESIAN_POINT('Ctrl Pts',(28.8695053295407,-38.4112157867174,
13.6983311439801));
#226480=CARTESIAN_POINT('Ctrl Pts',(27.9600965918605,-37.3870132427234,
1.71031194905851));
#226481=CARTESIAN_POINT('Ctrl Pts',(27.9600965919105,-37.387013242832,13.6983311436967));
#226482=CARTESIAN_POINT('Ctrl Pts',(27.7170381563034,-37.0208874022882,
1.71031194890233));
#226483=CARTESIAN_POINT('Ctrl Pts',(27.7170381563534,-37.0208874023968,
13.6983311435405));
#226484=CARTESIAN_POINT('',(27.7170381640883,-37.0208874151524,11.7003279439831));
#226485=CARTESIAN_POINT('Ctrl Pts',(35.3818395536179,-31.9325804685337,
11.7003279440399));
#226486=CARTESIAN_POINT('Ctrl Pts',(36.502460724584,-33.4601743226801,11.7003279440389));
#226487=CARTESIAN_POINT('Ctrl Pts',(36.3973361972652,-35.2461142580492,
11.7003279440403));
#226488=CARTESIAN_POINT('Ctrl Pts',(35.6051554914709,-36.6471818875647,
11.7003279440425));
#226489=CARTESIAN_POINT('Ctrl Pts',(35.0872219339912,-37.5632101830234,
11.700327944044));
#226490=CARTESIAN_POINT('Ctrl Pts',(34.2755965711591,-38.3147194102065,
11.7003279440458));
#226491=CARTESIAN_POINT('Ctrl Pts',(33.3208324153949,-38.7219450642343,
11.7003279440476));
#226492=CARTESIAN_POINT('Ctrl Pts',(32.6326466959127,-39.0154697823718,
11.700327944049));
#226493=CARTESIAN_POINT('Ctrl Pts',(31.8700946290474,-39.1301253674465,
11.7003279440502));
#226494=CARTESIAN_POINT('Ctrl Pts',(31.1218922698165,-39.0567923126426,
11.7003279440515));
#226495=CARTESIAN_POINT('Ctrl Pts',(30.2013429782982,-38.9665671338366,
11.7003279440529));
#226496=CARTESIAN_POINT('Ctrl Pts',(29.3025156464148,-38.5917729762542,
11.7003279440541));
#226497=CARTESIAN_POINT('Ctrl Pts',(28.5960876638988,-38.0034359885616,
11.7003279440549));
#226498=CARTESIAN_POINT('Ctrl Pts',(28.2557657870341,-37.7200044812653,
11.7003279440553));
#226499=CARTESIAN_POINT('Ctrl Pts',(27.9600965919022,-37.3870132428132,
11.7003279440554));
#226500=CARTESIAN_POINT('Ctrl Pts',(27.7170381658288,-37.0208874175509,
11.7003279440556));
#226501=CARTESIAN_POINT('',(27.7170381961506,-37.0208874658906,1.71031193816347));
#226502=CARTESIAN_POINT('',(27.7170381620534,-37.020887412086,6.70531994108416));
#226503=CARTESIAN_POINT('Ctrl Pts',(27.7170382137598,-37.0208874923239,
1.71031194673873));
#226504=CARTESIAN_POINT('Ctrl Pts',(27.9600965918605,-37.3870132427234,
1.71031197699179));
#226505=CARTESIAN_POINT('Ctrl Pts',(28.8695053294908,-38.4112157866088,
1.71031197727523));
#226506=CARTESIAN_POINT('Ctrl Pts',(30.9318902031066,-39.2711916394771,
1.71031197694589));
#226507=CARTESIAN_POINT('Ctrl Pts',(33.6905840516398,-38.8564007406143,
1.71031197704963));
#226508=CARTESIAN_POINT('Ctrl Pts',(36.3285991936547,-36.4137802762241,
1.71031197712921));
#226509=CARTESIAN_POINT('Ctrl Pts',(36.5024597394335,-33.4601910581483,
1.71031197702945));
#226510=CARTESIAN_POINT('Ctrl Pts',(35.3818308445263,-31.9326136730399,
1.71031197007444));
#226511=CARTESIAN_POINT('Origin',(25.9114328160194,-34.3010525778422,11.9001282642468));
#226512=CARTESIAN_POINT('',(27.7170381658288,-37.0208874175509,11.7003279440556));
#226513=CARTESIAN_POINT('',(26.8627764706644,-35.7340886598053,1.7103119283481));
#226514=CARTESIAN_POINT('Origin',(5.70932587091086,4.2359514461603,3.70032793043244));
#226515=CARTESIAN_POINT('',(27.4707014706576,-30.512324132504,11.7003279439049));
#226516=CARTESIAN_POINT('',(27.4707014706576,-30.512324132504,11.7003279439049));
#226517=CARTESIAN_POINT('Origin',(5.7093258706805,4.23595144998217,11.7003279306734));
#226518=CARTESIAN_POINT('Origin',(23.1766328745923,-38.3177465507103,3.70032794636295));
#226519=CARTESIAN_POINT('Origin',(23.1766328739601,-38.3177465475379,11.7003279461293));
#226520=CARTESIAN_POINT('Origin',(38.3128453887759,-28.2114417428795,3.70032794356661));
#226521=CARTESIAN_POINT('',(31.3128539959475,-28.2004665393825,11.7003279438018));
#226522=CARTESIAN_POINT('Origin',(38.3128453889414,-28.2114417397085,11.7003279434007));
#226523=CARTESIAN_POINT('',(31.3128539946114,-28.2004665424611,7.70032794356908));
#226524=CARTESIAN_POINT('Origin',(5.70932587091086,4.23595144616016,3.7003279312021));
#226525=CARTESIAN_POINT('',(30.9895361475097,-28.0426961730183,11.7003279438436));
#226526=CARTESIAN_POINT('',(30.9895361467258,-28.0426961753503,7.70032794377308));
#226527=CARTESIAN_POINT('Origin',(5.7093258710912,4.23595144930161,11.7003279786047));
#226528=CARTESIAN_POINT('Origin',(0.00587755853004523,4.23661013471531,
9.75031195653628));
#226529=CARTESIAN_POINT('',(40.4820062050861,30.4076142139934,9.75031194459767));
#226530=CARTESIAN_POINT('',(37.6700497658164,34.313986621125,9.75031194399328));
#226531=CARTESIAN_POINT('Origin',(0.00587755853423744,4.23661013471815,
9.75031195623252));
#226532=CARTESIAN_POINT('',(37.6700497773609,34.313986630834,10.3503119684961));
#226533=CARTESIAN_POINT('',(37.6700497652438,34.3139866209094,10.0503119501144));
#226534=CARTESIAN_POINT('',(40.482006214496,30.4076142209699,10.3503119620839));
#226535=CARTESIAN_POINT('Origin',(0.0058775569774383,4.23661018168218,10.3503119443369));
#226536=CARTESIAN_POINT('',(40.4820062092087,30.4076142171735,10.1003119465273));
#226537=CARTESIAN_POINT('Origin',(-50.8587621708608,-29.2848696458955,12.8482680596146));
#226538=CARTESIAN_POINT('',(-50.9526276276934,-24.3093523168869,12.7003119442079));
#226539=CARTESIAN_POINT('',(-50.9526276277906,-24.3093523174173,12.7003119442453));
#226540=CARTESIAN_POINT('',(-50.9531819750237,-29.1093522878089,12.7003119441722));
#226541=CARTESIAN_POINT('',(-52.4531819574264,-29.1091235528376,10.3503119449763));
#226542=CARTESIAN_POINT('',(-50.9497691741806,0.441510417655877,12.7003119441687));
#226543=CARTESIAN_POINT('Origin',(0.00587755702603943,4.23661018022443,
12.7003119376485));
#226544=CARTESIAN_POINT('',(39.3236094272378,29.4359048839954,12.7003119495282));
#226545=CARTESIAN_POINT('Ctrl Pts',(39.323609425872,29.4359048830549,12.7003119487993));
#226546=CARTESIAN_POINT('Ctrl Pts',(39.7037394800881,29.7547731043574,11.9293515209255));
#226547=CARTESIAN_POINT('Ctrl Pts',(40.0898717611761,30.0786762324907,11.146018192774));
#226548=CARTESIAN_POINT('Ctrl Pts',(40.4820062134804,30.4076142207683,10.3503119631964));
#226549=CARTESIAN_POINT('',(36.5204912087771,33.3496911426788,12.7003119505267));
#226550=CARTESIAN_POINT('Ctrl Pts',(37.670049780291,34.313986633331,10.3503119746322));
#226551=CARTESIAN_POINT('Ctrl Pts',(37.0861854627662,33.824218001711,11.5438953062732));
#226552=CARTESIAN_POINT('Ctrl Pts',(36.5204912093146,33.3496911431373,12.7003119505479));
#226553=CARTESIAN_POINT('Origin',(0.00587755080509567,4.23661018896922,
12.7003119352973));
#226554=CARTESIAN_POINT('Origin',(0.00587755856891192,4.236610135559,12.7003119395236));
#226555=CARTESIAN_POINT('',(45.7073303968422,4.08846714226328,12.7003119440571));
#226556=CARTESIAN_POINT('',(45.7075534398859,4.18322705184039,12.1905499053937));
#226557=CARTESIAN_POINT('Ctrl Pts',(45.7073277107321,4.08846918308271,12.7003119397551));
#226558=CARTESIAN_POINT('Ctrl Pts',(45.7056835436274,4.10885989934457,12.6824992516926));
#226559=CARTESIAN_POINT('Ctrl Pts',(45.7057154991321,4.12065593310842,12.6534561835781));
#226560=CARTESIAN_POINT('Ctrl Pts',(45.70574284994,4.13243259695832,12.6209270585987));
#226561=CARTESIAN_POINT('Ctrl Pts',(45.7057600638735,4.14027940149879,12.5984662959755));
#226562=CARTESIAN_POINT('Ctrl Pts',(45.7057694757797,4.14487972162263,12.5847684330813));
#226563=CARTESIAN_POINT('Ctrl Pts',(45.7057882971294,4.154599803352,12.5549936770296));
#226564=CARTESIAN_POINT('Ctrl Pts',(45.7057972929474,4.15993517873645,12.5344008169526));
#226565=CARTESIAN_POINT('Ctrl Pts',(45.705810586594,4.16831656641506,12.4917290513798));
#226566=CARTESIAN_POINT('Ctrl Pts',(45.7058150718113,4.17149776679338,12.4680274648827));
#226567=CARTESIAN_POINT('Ctrl Pts',(45.7058273123517,4.18032847541113,12.3620312288639));
#226568=CARTESIAN_POINT('Ctrl Pts',(45.7058307387851,4.18365054731083,12.2766051247688));
#226569=CARTESIAN_POINT('Ctrl Pts',(45.7075534398859,4.18322705184039,12.1905499053937));
#226570=CARTESIAN_POINT('',(45.7075534372557,4.18322493651658,12.1591272854879));
#226571=CARTESIAN_POINT('Origin',(88.9003631031385,4.13274042681138,12.1866195633461));
#226572=CARTESIAN_POINT('',(45.7074850585407,4.14327140066845,11.7003279437466));
#226573=CARTESIAN_POINT('Ctrl Pts',(45.7075534372557,4.18322493651658,12.1591272854879));
#226574=CARTESIAN_POINT('Ctrl Pts',(45.7058302423717,4.18322555799818,12.1545759335944));
#226575=CARTESIAN_POINT('Ctrl Pts',(45.7058300453689,4.18305650142841,12.1309377526578));
#226576=CARTESIAN_POINT('Ctrl Pts',(45.7058294624246,4.18256114600553,12.0785894743881));
#226577=CARTESIAN_POINT('Ctrl Pts',(45.7058290614122,4.18222398886542,12.0444009526594));
#226578=CARTESIAN_POINT('Ctrl Pts',(45.7058290214791,4.18219044739914,12.0410094047944));
#226579=CARTESIAN_POINT('Ctrl Pts',(45.7058288266639,4.1820268768177,12.0244914730263));
#226580=CARTESIAN_POINT('Ctrl Pts',(45.7058285843196,4.18182451554713,11.9922729311065));
#226581=CARTESIAN_POINT('Ctrl Pts',(45.7058285356026,4.18178395307692,11.9542995443786));
#226582=CARTESIAN_POINT('Ctrl Pts',(45.7058285579675,4.18180258968391,11.932614754527));
#226583=CARTESIAN_POINT('Ctrl Pts',(45.7058285635565,4.18180725015631,11.9286971514667));
#226584=CARTESIAN_POINT('Ctrl Pts',(45.7058286488718,4.1818783980591,11.8765464044633));
#226585=CARTESIAN_POINT('Ctrl Pts',(45.7058193724151,4.17064768092018,11.8009501088554));
#226586=CARTESIAN_POINT('Ctrl Pts',(45.7074846353634,4.1432725035979,11.7003279396776));
#226587=CARTESIAN_POINT('',(39.9507643396393,26.4378385983179,11.7003279441749));
#226588=CARTESIAN_POINT('Origin',(0.0058775585478088,4.23661013618627,11.7003278762831));
#226589=CARTESIAN_POINT('',(39.9507643407243,26.4378385988439,7.50031194371928));
#226590=CARTESIAN_POINT('',(39.9507643396435,26.4378385988466,12.0920931058411));
#226591=CARTESIAN_POINT('',(38.5510051321058,28.7878135779454,7.50031194402951));
#226592=CARTESIAN_POINT('Origin',(0.00587755859491779,4.23661013890253,
7.50031193006329));
#226593=CARTESIAN_POINT('',(38.5510051433277,28.7878135884375,12.7003119476176));
#226594=CARTESIAN_POINT('',(38.5510044705451,28.7878130918847,7.50031194402951));
#226595=CARTESIAN_POINT('Origin',(0.00587755856976457,4.236610135559,12.7003118746283));
#226596=CARTESIAN_POINT('Origin',(5.7093258711452,4.23595145016421,12.700311939259));
#226597=CARTESIAN_POINT('Origin',(5.7093258711253,4.23595144976801,11.7003279390962));
#226598=CARTESIAN_POINT('Origin',(5.70932587114577,4.23595145016407,12.7003119425362));
#226599=CARTESIAN_POINT('Origin',(5.70932586979673,4.23595142447141,12.7003119369481));
#226600=CARTESIAN_POINT('Origin',(5.70932586324311,4.23595142368555,12.7003119352194));
#226601=CARTESIAN_POINT('Origin',(5.70932587114527,4.2359514501527,12.7003119282553));
#226602=CARTESIAN_POINT('',(-0.0269969132247638,-35.3505815432504,12.7003119441454));
#226603=CARTESIAN_POINT('Origin',(-325.503187438409,12.2579696800894,12.1726319036112));
#226604=CARTESIAN_POINT('Origin',(5.70932587114321,4.23595145013124,12.7003119504178));
#226605=CARTESIAN_POINT('Origin',(-0.452315347501582,-38.3202972988005,
11.7003279305283));
#226606=CARTESIAN_POINT('',(-3.45282789263578,-38.3589409419926,12.7003119441259));
#226607=CARTESIAN_POINT('Origin',(-0.452315347481331,-38.3202972984049,
12.7003119441523));
#226608=CARTESIAN_POINT('Origin',(-45.1361687282073,-127.030526212524,12.2095036915415));
#226609=CARTESIAN_POINT('Origin',(-3.45551109512158,-49.2795516052749,12.8758395495522));
#226610=CARTESIAN_POINT('',(-3.45444695619234,-40.0653536871303,12.7003119442206));
#226611=CARTESIAN_POINT('',(-3.45444695624172,-40.0653536871043,13.4885209897973));
#226612=CARTESIAN_POINT('',(-3.45424988419502,-38.3589407777686,12.7003119441257));
#226613=CARTESIAN_POINT('Origin',(0.00538677294613876,-0.0130180167252547,
9.75031193155488));
#226614=CARTESIAN_POINT('',(-48.0177356037996,21.3242317706583,9.75031194497603));
#226615=CARTESIAN_POINT('',(-49.7737494340915,16.8255124942186,9.7503119437927));
#226616=CARTESIAN_POINT('Origin',(0.00538677296475498,-0.0130180167319338,
9.75031193149803));
#226617=CARTESIAN_POINT('',(-49.7737494420719,16.8255124963216,10.3503119563631));
#226618=CARTESIAN_POINT('',(-49.7737494337539,16.8255124942647,10.0503119502593));
#226619=CARTESIAN_POINT('',(-48.017735612201,21.3242317739397,10.3503119579796));
#226620=CARTESIAN_POINT('Origin',(0.00538677140390575,-0.0130179681777065,
10.3503119416597));
#226621=CARTESIAN_POINT('',(-48.017735603362,21.3242317705173,10.0503119530457));
#226622=CARTESIAN_POINT('Origin',(0.00538677307531543,-0.0130180186386042,
12.7003119468569));
#226623=CARTESIAN_POINT('',(-48.0691447739675,13.5456736133293,7.50031194417616));
#226624=CARTESIAN_POINT('',(-48.069144768979,13.5456736127743,11.7003279429534));
#226625=CARTESIAN_POINT('',(-48.0691447139029,13.5456735968197,7.5003119441768));
#226626=CARTESIAN_POINT('',(-49.9471571277285,-0.00724904856923558,11.7003279437398));
#226627=CARTESIAN_POINT('Origin',(0.00538677305556234,-0.0130180190343765,
11.7003278718828));
#226628=CARTESIAN_POINT('',(-49.9471563189761,-0.00724904867468013,12.7003119456123));
#226629=CARTESIAN_POINT('Origin',(-114.498994277883,0.00021015912892608,
12.2003721519692));
#226630=CARTESIAN_POINT('',(-47.2569846134465,16.1507360432057,12.7003119467472));
#226631=CARTESIAN_POINT('Origin',(0.00538677308021818,-0.0130180186397411,
12.700312011629));
#226632=CARTESIAN_POINT('',(-47.256984613044,16.1507360432697,7.50031194387311));
#226633=CARTESIAN_POINT('',(-47.2569844790266,16.1507360024326,10.1003119448045));
#226634=CARTESIAN_POINT('Origin',(0.00538677291835654,-0.0130180206838304,
7.50031194886404));
#226635=CARTESIAN_POINT('Origin',(-49.9526837698662,-24.7955375841511,12.8758395489581));
#226636=CARTESIAN_POINT('',(-49.952315817502,-21.6095048234362,11.7003279430924));
#226637=CARTESIAN_POINT('',(-49.9498209941494,-0.00724874092142613,11.7003279437398));
#226638=CARTESIAN_POINT('',(-49.9523158173621,-21.6095048239151,7.5003119441201));
#226639=CARTESIAN_POINT('',(-49.9523158179957,-21.609504823366,12.3758475470091));
#226640=CARTESIAN_POINT('',(-49.9526276378003,-24.3095048076933,7.50031194410724));
#226641=CARTESIAN_POINT('',(-49.9523158174396,-21.6095001420865,7.50031194412024));
#226642=CARTESIAN_POINT('',(-49.9526276379277,-24.3095048082102,12.7003119448415));
#226643=CARTESIAN_POINT('',(-49.9526276383981,-24.3095048079715,10.1003119444699));
#226644=CARTESIAN_POINT('',(-49.9526276372755,-24.3094950160966,12.7003119448444));
#226645=CARTESIAN_POINT('Origin',(-49.7776482827759,-29.1095315458981,12.8758395480708));
#226646=CARTESIAN_POINT('',(-50.951705574713,-29.1093525135548,9.75031194423011));
#226647=CARTESIAN_POINT('',(-52.4531819574164,-29.1091235528785,9.75031194425355));
#226648=CARTESIAN_POINT('',(-50.9517055757308,-29.1093525138848,7.500311944071));
#226649=CARTESIAN_POINT('',(-50.9517055750883,-29.1093525138066,7.18782721792081));
#226650=CARTESIAN_POINT('',(-49.9531819854781,-29.1095047784637,7.50031194406638));
#226651=CARTESIAN_POINT('',(-50.951724879008,-29.109352510842,7.50031194407022));
#226652=CARTESIAN_POINT('',(-49.9531819854977,-29.109504778061,12.7003119441326));
#226653=CARTESIAN_POINT('',(-49.9531819858184,-29.1095047786914,12.8758395473357));
#226654=CARTESIAN_POINT('',(-49.9531787890744,-29.109504779191,12.7003119441365));
#226655=CARTESIAN_POINT('Origin',(-51.1273393089641,-28.9338193385569,7.50031194407981));
#226656=CARTESIAN_POINT('',(-49.953493805863,-31.8095047621725,7.50031194403121));
#226657=CARTESIAN_POINT('',(-49.9543469202025,-39.1964740965324,7.50031194384505));
#226658=CARTESIAN_POINT('',(-50.9522172041076,-31.8093524668214,7.50031194404755));
#226659=CARTESIAN_POINT('',(-50.9517055756469,-29.1093554750648,7.50031194407029));
#226660=CARTESIAN_POINT('',(-50.9522255574453,-31.8093524653409,7.50031194405196));
#226661=CARTESIAN_POINT('Origin',(-51.1278620995469,-31.8093256823911,7.3247843400798));
#226662=CARTESIAN_POINT('',(-50.952217203931,-31.8093524667981,11.7003278571728));
#226663=CARTESIAN_POINT('',(-50.9522172038534,-31.8093524664866,4.41229961487508));
#226664=CARTESIAN_POINT('',(-49.9534938062077,-31.8095047628185,11.700327910297));
#226665=CARTESIAN_POINT('',(-50.9523275461254,-31.8093524499628,11.7003278568113));
#226666=CARTESIAN_POINT('',(-49.9534938062155,-31.8095047627702,10.1003119444057));
#226667=CARTESIAN_POINT('Origin',(-49.7762696719128,-21.60953166875,11.8758555454308));
#226668=CARTESIAN_POINT('',(-50.9502843835434,-21.6093526435009,7.50031194397664));
#226669=CARTESIAN_POINT('',(-50.9502314167609,-21.609352651503,7.50031194397202));
#226670=CARTESIAN_POINT('',(-50.9502843837218,-21.6093526429461,11.7003279438892));
#226671=CARTESIAN_POINT('',(-49.9519186529389,-21.609504884008,11.7003279430883));
#226672=CARTESIAN_POINT('',(-50.9502843841399,-21.6093526435205,6.68783521572706));
#226673=CARTESIAN_POINT('Origin',(-51.1258191013044,-21.4338229746059,7.50031194409353));
#226674=CARTESIAN_POINT('',(-50.950796011941,-24.30935259633,7.50031194403242));
#226675=CARTESIAN_POINT('',(-50.9502843854131,-21.6093593968918,7.50031194397209));
#226676=CARTESIAN_POINT('',(-50.950768023623,-24.3093526004898,7.50031194402418));
#226677=CARTESIAN_POINT('Origin',(-52.6281552117631,-24.3090968143494,7.32478433992654));
#226678=CARTESIAN_POINT('',(-50.9507960132012,-24.3093525963656,9.75031194414242));
#226679=CARTESIAN_POINT('',(-50.9507960129011,-24.309352595925,4.41229961558165));
#226680=CARTESIAN_POINT('',(-50.9508268203101,-24.3093525917399,9.75031194414314));
#226681=CARTESIAN_POINT('',(-50.9526276277906,-24.3093523174173,12.7003119442453));
#226682=CARTESIAN_POINT('Origin',(-52.6281349453453,-24.1336069470208,9.7503119440168));
#226683=CARTESIAN_POINT('',(-50.9507960116166,-24.3093460452548,9.75031194414314));
#226684=CARTESIAN_POINT('Origin',(0.00538677145257793,-0.0130179696353139,
12.7003119386627));
#226685=CARTESIAN_POINT('',(-46.5505243128591,20.930853881647,12.7003119497247));
#226686=CARTESIAN_POINT('Origin',(6806.44774092264,-1816.44458559992,-4575.16964517868));
#226687=CARTESIAN_POINT('',(-48.3218379254281,16.4362366690258,12.700311948891));
#226688=CARTESIAN_POINT('Ctrl Pts',(-49.7737494443322,16.8255124965787,
10.3503119594952));
#226689=CARTESIAN_POINT('Ctrl Pts',(-49.0372827351784,16.6280564643236,
11.5423969711319));
#226690=CARTESIAN_POINT('Ctrl Pts',(-48.3218379264866,16.4362366692589,
12.7003119483194));
#226691=CARTESIAN_POINT('Origin',(0.005386773398115,-0.0130179645150008,
12.7003119387134));
#226692=CARTESIAN_POINT('Ctrl Pts',(-28.6622620365015,42.1065746180905,
0.480315340964239));
#226693=CARTESIAN_POINT('Ctrl Pts',(-28.675989650032,42.09691875548,0.480305133725523));
#226694=CARTESIAN_POINT('Ctrl Pts',(-28.7066093968091,42.072992038796,0.480359681807343));
#226695=CARTESIAN_POINT('Ctrl Pts',(-28.7504705497852,42.029622568316,0.480732173452978));
#226696=CARTESIAN_POINT('Ctrl Pts',(-28.7928903752909,41.9745966229222,
0.481515774746555));
#226697=CARTESIAN_POINT('Ctrl Pts',(-28.8298760401509,41.9092249299666,
0.482761933029394));
#226698=CARTESIAN_POINT('Ctrl Pts',(-28.8593790562696,41.8304613400441,
0.484617391694684));
#226699=CARTESIAN_POINT('Ctrl Pts',(-28.8764609648189,41.736868903114,0.487244753134917));
#226700=CARTESIAN_POINT('Ctrl Pts',(-28.8742624936572,41.6297715430001,
0.490762423736655));
#226701=CARTESIAN_POINT('Ctrl Pts',(-28.8450929555655,41.5134052162304,
0.495214110369062));
#226702=CARTESIAN_POINT('Ctrl Pts',(-28.8051934028527,41.4397436869254,
0.498535985421213));
#226703=CARTESIAN_POINT('Ctrl Pts',(-28.7791507075308,41.403761224031,0.500312703488817));
#226704=CARTESIAN_POINT('Ctrl Pts',(-28.6587461729889,42.1090440010182,
0.198088963451539));
#226705=CARTESIAN_POINT('Ctrl Pts',(-28.6803002096818,42.0940543716048,
0.197936679766073));
#226706=CARTESIAN_POINT('Ctrl Pts',(-28.727824515662,42.0559452916935,0.198764681307111));
#226707=CARTESIAN_POINT('Ctrl Pts',(-28.7918807407627,41.9851090615353,
0.204285494782681));
#226708=CARTESIAN_POINT('Ctrl Pts',(-28.8463469134231,41.896613340719,0.214733865581422));
#226709=CARTESIAN_POINT('Ctrl Pts',(-28.883945333736,41.7964406487498,0.228817731923812));
#226710=CARTESIAN_POINT('Ctrl Pts',(-28.900873810101,41.6845114519603,0.245535627370828));
#226711=CARTESIAN_POINT('Ctrl Pts',(-28.8912427791367,41.5640942650347,
0.26321358913691));
#226712=CARTESIAN_POINT('Ctrl Pts',(-28.84973887036,41.4419761536325,0.279818745860894));
#226713=CARTESIAN_POINT('Ctrl Pts',(-28.7728797430365,41.327396628014,0.293402359611719));
#226714=CARTESIAN_POINT('Ctrl Pts',(-28.7022748819316,41.2678854387399,
0.29900922479392));
#226715=CARTESIAN_POINT('Ctrl Pts',(-28.6618549590044,41.2422771825662,
0.300724657023466));
#226716=CARTESIAN_POINT('Ctrl Pts',(-28.5411744656435,41.9471524530039,
-0.000855864729771838));
#226717=CARTESIAN_POINT('Ctrl Pts',(-28.5627528760094,41.9322664016296,
-0.00110829982823191));
#226718=CARTESIAN_POINT('Ctrl Pts',(-28.6099421191156,41.8937333413936,
0.000264918496739597));
#226719=CARTESIAN_POINT('Ctrl Pts',(-28.6706847795596,41.820888058125,0.00941484708164353));
#226720=CARTESIAN_POINT('Ctrl Pts',(-28.716669953676,41.7308155667051,0.0266760322180914));
#226721=CARTESIAN_POINT('Ctrl Pts',(-28.7399019761873,41.6322671479635,
0.0498093561203916));
#226722=CARTESIAN_POINT('Ctrl Pts',(-28.7361620719366,41.5284732621389,
0.0770039651105492));
#226723=CARTESIAN_POINT('Ctrl Pts',(-28.7008661606462,41.4265942945495,
0.105291279292672));
#226724=CARTESIAN_POINT('Ctrl Pts',(-28.6325350580016,41.3367386229851,
0.131121965188541));
#226725=CARTESIAN_POINT('Ctrl Pts',(-28.5337300529947,41.2699779674506,
0.151142786169061));
#226726=CARTESIAN_POINT('Ctrl Pts',(-28.4574449022662,41.2499142215219,
0.158360368872508));
#226727=CARTESIAN_POINT('Ctrl Pts',(-28.4173102611997,41.2460157992415,
0.160032599969995));
#226728=CARTESIAN_POINT('Ctrl Pts',(-28.378928018698,41.7164483593228,0.0003762319891365));
#226729=CARTESIAN_POINT('Ctrl Pts',(-28.3927286861613,41.7070323444629,
0.000124417154694356));
#226730=CARTESIAN_POINT('Ctrl Pts',(-28.4225719140507,41.6820579627343,
0.00149425891152077));
#226731=CARTESIAN_POINT('Ctrl Pts',(-28.4584848910133,41.6337967724812,
0.0106217118616314));
#226732=CARTESIAN_POINT('Ctrl Pts',(-28.4804890066383,41.5749098519339,
0.0278407041659534));
#226733=CARTESIAN_POINT('Ctrl Pts',(-28.4828552456714,41.5133887137155,
0.0509179832751983));
#226734=CARTESIAN_POINT('Ctrl Pts',(-28.4625280168638,41.4541691499913,
0.0780477083733189));
#226735=CARTESIAN_POINT('Ctrl Pts',(-28.4177131111267,41.4052015594891,
0.106269317088561));
#226736=CARTESIAN_POINT('Ctrl Pts',(-28.3507938134807,41.3758236495539,
0.132042867858573));
#226737=CARTESIAN_POINT('Ctrl Pts',(-28.2686512431133,41.3746958413877,
0.152023822130758));
#226738=CARTESIAN_POINT('Ctrl Pts',(-28.2150069977175,41.3961217498733,
0.159231429435138));
#226739=CARTESIAN_POINT('Ctrl Pts',(-28.1896254810368,41.4124752299459,
0.160903928071008));
#226740=CARTESIAN_POINT('',(-28.6684536100448,42.1021490338103,0.480311944344365));
#226741=CARTESIAN_POINT('Origin',(-28.3746078276454,41.6976065069331,0.500311768552706));
#226742=CARTESIAN_POINT('Ctrl Pts',(-28.668453608068,42.1021490310886,0.480311944344393));
#226743=CARTESIAN_POINT('Ctrl Pts',(-28.6684600102664,42.1021443804831,
0.477602686898568));
#226744=CARTESIAN_POINT('Ctrl Pts',(-28.6684580881533,42.102122479383,0.473801799276928));
#226745=CARTESIAN_POINT('Ctrl Pts',(-28.6684016506992,42.1020183392537,
0.468874985510558));
#226746=CARTESIAN_POINT('Ctrl Pts',(-28.6683465481554,42.101916662342,0.464064705248123));
#226747=CARTESIAN_POINT('Ctrl Pts',(-28.6682396275578,42.1017367867688,
0.458180484248981));
#226748=CARTESIAN_POINT('Ctrl Pts',(-28.6680091192035,42.1013787366457,
0.45118661702276));
#226749=CARTESIAN_POINT('Ctrl Pts',(-28.6677885793185,42.1010361706109,
0.444495203700378));
#226750=CARTESIAN_POINT('Ctrl Pts',(-28.6674549323154,42.1005305258118,
0.436787205525526));
#226751=CARTESIAN_POINT('Ctrl Pts',(-28.666917526793,42.0997362521893,0.428038575971748));
#226752=CARTESIAN_POINT('Ctrl Pts',(-28.6667462269722,42.0994830747964,
0.42524992082839));
#226753=CARTESIAN_POINT('Ctrl Pts',(-28.6665540043013,42.0992002714354,
0.422355644039567));
#226754=CARTESIAN_POINT('Ctrl Pts',(-28.6663372908816,42.0988829158694,
0.419355371495814));
#226755=CARTESIAN_POINT('Ctrl Pts',(-28.6657145589183,42.0979709859348,
0.410734005941702));
#226756=CARTESIAN_POINT('Ctrl Pts',(-28.6648912506493,42.0967757548478,
0.401233324527915));
#226757=CARTESIAN_POINT('Ctrl Pts',(-28.6637673313132,42.0951583327695,
0.390852950531379));
#226758=CARTESIAN_POINT('Ctrl Pts',(-28.6627841010937,42.0937433751173,
0.381771963066411));
#226759=CARTESIAN_POINT('Ctrl Pts',(-28.6615704235712,42.0920047724703,
0.372017498365226));
#226760=CARTESIAN_POINT('Ctrl Pts',(-28.6600450180883,42.089830376986,0.361611920439234));
#226761=CARTESIAN_POINT('Ctrl Pts',(-28.658410478475,42.0875004158093,0.350461882295538));
#226762=CARTESIAN_POINT('Ctrl Pts',(-28.6564179800054,42.0846698830331,
0.338562284947912));
#226763=CARTESIAN_POINT('Ctrl Pts',(-28.6539521591063,42.0811797369376,
0.325978610891713));
#226764=CARTESIAN_POINT('Ctrl Pts',(-28.6527192486567,42.0794346638898,
0.31968677386362));
#226765=CARTESIAN_POINT('Ctrl Pts',(-28.6513677748721,42.0775243742401,
0.313224645543388));
#226766=CARTESIAN_POINT('Ctrl Pts',(-28.6498822104245,42.0754275189419,
0.306605533910107));
#226767=CARTESIAN_POINT('Ctrl Pts',(-28.6491394282007,42.0743790912928,
0.303295978093472));
#226768=CARTESIAN_POINT('Ctrl Pts',(-28.6483631036031,42.0732839951849,
0.299947189817273));
#226769=CARTESIAN_POINT('Ctrl Pts',(-28.6475512689532,42.072139530447,0.296561279519425));
#226770=CARTESIAN_POINT('Ctrl Pts',(-28.6471213207909,42.0715334211724,
0.294768099208335));
#226771=CARTESIAN_POINT('Ctrl Pts',(-28.6465462447153,42.0707228658704,
0.292411564268156));
#226772=CARTESIAN_POINT('Ctrl Pts',(-28.6460375211751,42.0700062331126,
0.290372072744999));
#226773=CARTESIAN_POINT('Ctrl Pts',(-28.6455856652003,42.0693697090131,
0.28856056539876));
#226774=CARTESIAN_POINT('Ctrl Pts',(-28.6451874174361,42.0688089987142,
0.286998604341953));
#226775=CARTESIAN_POINT('Ctrl Pts',(-28.6450072133653,42.0685552573051,
0.286294399556291));
#226776=CARTESIAN_POINT('Ctrl Pts',(-28.6421312461273,42.0645056707659,
0.275055641832422));
#226777=CARTESIAN_POINT('Ctrl Pts',(-28.6386291100174,42.0599632369677,
0.263247417793584));
#226778=CARTESIAN_POINT('Ctrl Pts',(-28.6344122452714,42.0548272562832,
0.25104519683491));
#226779=CARTESIAN_POINT('Ctrl Pts',(-28.6304010654304,42.0499417919807,
0.239438160405314));
#226780=CARTESIAN_POINT('Ctrl Pts',(-28.6257424145979,42.0445187172468,
0.227475052690005));
#226781=CARTESIAN_POINT('Ctrl Pts',(-28.6203908063353,42.0384758034756,
0.215343230737936));
#226782=CARTESIAN_POINT('Ctrl Pts',(-28.61937798363,42.0373321472188,0.213047213517218));
#226783=CARTESIAN_POINT('Ctrl Pts',(-28.6183404518316,42.0361663168979,
0.210745250335639));
#226784=CARTESIAN_POINT('Ctrl Pts',(-28.6172780683032,42.0349777996661,
0.208438742672604));
#226785=CARTESIAN_POINT('Ctrl Pts',(-28.6123530270174,42.0294680225668,
0.197746139519502));
#226786=CARTESIAN_POINT('Ctrl Pts',(-28.6069057257822,42.0234637429786,
0.186955652043832));
#226787=CARTESIAN_POINT('Ctrl Pts',(-28.6008578088781,42.0169149019102,
0.176162803273252));
#226788=CARTESIAN_POINT('Ctrl Pts',(-28.5951764330104,42.0107629609696,
0.166024067652249));
#226789=CARTESIAN_POINT('Ctrl Pts',(-28.588964512562,42.0041302658815,0.155883479764258));
#226790=CARTESIAN_POINT('Ctrl Pts',(-28.5821912601607,41.9969616718481,
0.145846753289966));
#226791=CARTESIAN_POINT('Ctrl Pts',(-28.5777618000386,41.9922736727125,
0.139283100108307));
#226792=CARTESIAN_POINT('Ctrl Pts',(-28.573092971924,41.987356203109,0.132764413250434));
#226793=CARTESIAN_POINT('Ctrl Pts',(-28.5681865620053,41.9821911295815,
0.126326088343007));
#226794=CARTESIAN_POINT('Ctrl Pts',(-28.5681486210855,41.982145601048,0.126272079453287));
#226795=CARTESIAN_POINT('Ctrl Pts',(-28.6256877011909,42.066754259811,0.219945640344932));
#226796=CARTESIAN_POINT('Ctrl Pts',(-28.6558066332101,42.1110409129685,
0.345722091406486));
#226797=CARTESIAN_POINT('Ctrl Pts',(-28.6558055983532,42.1110406768599,
0.480314742085497));
#226798=CARTESIAN_POINT('Ctrl Pts',(-28.5712888267156,41.9800098371552,
0.126272280190989));
#226799=CARTESIAN_POINT('Ctrl Pts',(-28.6297673990325,42.0639794680758,
0.219945708989329));
#226800=CARTESIAN_POINT('Ctrl Pts',(-28.660377411139,42.1079321017648,0.345722113530584));
#226801=CARTESIAN_POINT('Ctrl Pts',(-28.6603768329518,42.1079315515279,
0.480314748827553));
#226802=CARTESIAN_POINT('Ctrl Pts',(-28.5743931612875,41.9778220459801,
0.126271420125263));
#226803=CARTESIAN_POINT('Ctrl Pts',(-28.6338004951238,42.0611373272935,
0.219945415101606));
#226804=CARTESIAN_POINT('Ctrl Pts',(-28.6648959781548,42.1047479040958,
0.345722018967365));
#226805=CARTESIAN_POINT('Ctrl Pts',(-28.6648958515081,42.1047470515911,
0.480314719992236));
#226806=CARTESIAN_POINT('Ctrl Pts',(-28.5774607751854,41.9755834092672,
0.126271909582982));
#226807=CARTESIAN_POINT('Ctrl Pts',(-28.637785882753,42.0582288185855,0.219945582301975));
#226808=CARTESIAN_POINT('Ctrl Pts',(-28.6693610934809,42.1014892610883,
0.345722072726531));
#226809=CARTESIAN_POINT('Ctrl Pts',(-28.6693614129131,42.1014880738655,
0.480314736370815));
#226810=CARTESIAN_POINT('Origin',(-28.3750610410161,41.6967372766769,0.48490928867821));
#226811=CARTESIAN_POINT('Origin',(-26.7198709519079,46.0558172190603,3.0003119439521));
#226812=CARTESIAN_POINT('',(-20.7410629024942,45.4246843930123,3.00031194305149));
#226813=CARTESIAN_POINT('Origin',(0.00538677303190127,-0.0130180175968064,
3.00031191413169));
#226814=CARTESIAN_POINT('',(-20.3285866071941,45.703935014684,3.00031201585085));
#226815=CARTESIAN_POINT('Origin',(-21.3804494517422,46.7747167095303,3.00031189942146));
#226816=CARTESIAN_POINT('',(-20.3285847583101,45.7039320514582,3.00031193785387));
#226817=CARTESIAN_POINT('Origin',(-21.3640828377166,46.7891828863917,4.00031194384432));
#226818=CARTESIAN_POINT('',(-21.1564105519152,46.3343508218513,4.00031194204502));
#226819=CARTESIAN_POINT('Origin',(-20.741065964788,45.4246866505902,4.00031194308184));
#226820=CARTESIAN_POINT('',(-20.9595404815039,47.0830289039871,4.00031194493152));
#226821=CARTESIAN_POINT('Origin',(-21.3640828377198,46.789182886393,4.00031194376453));
#226822=CARTESIAN_POINT('',(-20.7938560858152,46.6385749644016,3.58649675515061));
#226823=CARTESIAN_POINT('Ctrl Pts',(-20.9595404820226,47.0830289036077,
4.00031194492893));
#226824=CARTESIAN_POINT('Ctrl Pts',(-20.9491896658545,47.0689770353113,
3.98769101682859));
#226825=CARTESIAN_POINT('Ctrl Pts',(-20.9391532366089,47.0540413105309,
3.97422561713843));
#226826=CARTESIAN_POINT('Ctrl Pts',(-20.9294366404349,47.0382005086058,
3.95989969850108));
#226827=CARTESIAN_POINT('Ctrl Pts',(-20.9200685194439,47.0229278198606,
3.94608756339762));
#226828=CARTESIAN_POINT('Ctrl Pts',(-20.9109972388276,47.006812303459,3.93147573012109));
#226829=CARTESIAN_POINT('Ctrl Pts',(-20.9022542638171,46.9898719838826,
3.91604535294096));
#226830=CARTESIAN_POINT('Ctrl Pts',(-20.8959388601929,46.9776353075201,
3.90489936889664));
#226831=CARTESIAN_POINT('Ctrl Pts',(-20.8897098047874,46.964781295177,3.8932261348145));
#226832=CARTESIAN_POINT('Ctrl Pts',(-20.883717688511,46.9515550083476,3.88121254155563));
#226833=CARTESIAN_POINT('Ctrl Pts',(-20.8773695434653,46.9375428658365,
3.86848514625674));
#226834=CARTESIAN_POINT('Ctrl Pts',(-20.8712878559205,46.9231142390108,
3.85537560868679));
#226835=CARTESIAN_POINT('Ctrl Pts',(-20.865603721334,46.9085930766058,3.84210482365058));
#226836=CARTESIAN_POINT('Ctrl Pts',(-20.8642006319871,46.9050086280035,
3.83882902206192));
#226837=CARTESIAN_POINT('Ctrl Pts',(-20.8628215290321,46.9014186257736,
3.83554339564755));
#226838=CARTESIAN_POINT('Ctrl Pts',(-20.8614679192121,46.8978280462439,
3.8322512728673));
#226839=CARTESIAN_POINT('Ctrl Pts',(-20.8588832214892,46.8909718882895,
3.82596501361584));
#226840=CARTESIAN_POINT('Ctrl Pts',(-20.8563916279395,46.8841136682305,
3.81965505756419));
#226841=CARTESIAN_POINT('Ctrl Pts',(-20.8539939293536,46.877278976457,3.81334701870049));
#226842=CARTESIAN_POINT('Ctrl Pts',(-20.8472531057067,46.8580641125884,
3.79561277229113));
#226843=CARTESIAN_POINT('Ctrl Pts',(-20.8411396941478,46.8388137839104,
3.77752784920879));
#226844=CARTESIAN_POINT('Ctrl Pts',(-20.8354852835,46.8194308872845,3.75915348226853));
#226845=CARTESIAN_POINT('Ctrl Pts',(-20.8296078401935,46.7992834513926,
3.7400543565223));
#226846=CARTESIAN_POINT('Ctrl Pts',(-20.8242271708886,46.7789904984296,
3.72064272915832));
#226847=CARTESIAN_POINT('Ctrl Pts',(-20.8192059340885,46.7584715070746,
3.70098588810224));
#226848=CARTESIAN_POINT('Ctrl Pts',(-20.8145993421738,46.7396469378622,
3.68295227433657));
#226849=CARTESIAN_POINT('Ctrl Pts',(-20.810297139949,46.7206314224115,3.66471258143779));
#226850=CARTESIAN_POINT('Ctrl Pts',(-20.8062150388277,46.7014060533723,
3.64631377260241));
#226851=CARTESIAN_POINT('Ctrl Pts',(-20.8058476039903,46.6996755547546,
3.64465767366401));
#226852=CARTESIAN_POINT('Ctrl Pts',(-20.8054819567454,46.6979433905392,
3.64300027991743));
#226853=CARTESIAN_POINT('Ctrl Pts',(-20.805118036639,46.6962095681998,3.64134162185281));
#226854=CARTESIAN_POINT('Ctrl Pts',(-20.8011368692357,46.6772421166661,
3.62319644299721));
#226855=CARTESIAN_POINT('Ctrl Pts',(-20.797361750065,46.6580741068351,3.60490075873813));
#226856=CARTESIAN_POINT('Ctrl Pts',(-20.7938182712233,46.6385650204636,
3.58651459423573));
#226857=CARTESIAN_POINT('Ctrl Pts',(-20.7938938988605,46.6385848998254,
3.58647890804107));
#226858=CARTESIAN_POINT('Ctrl Pts',(-20.7815334093108,46.5921798098189,
3.53391946832332));
#226859=CARTESIAN_POINT('Ctrl Pts',(-20.769976667221,46.546743964595,3.48615399768029));
#226860=CARTESIAN_POINT('Ctrl Pts',(-20.7529053335927,46.4824774258366,
3.42224584022226));
#226861=CARTESIAN_POINT('Ctrl Pts',(-20.7472454314518,46.4617229685025,
3.40221926135122));
#226862=CARTESIAN_POINT('Ctrl Pts',(-20.7385516685723,46.4320050239266,
3.37406175745713));
#226863=CARTESIAN_POINT('Ctrl Pts',(-20.7356189904566,46.4223350825237,
3.3649890054258));
#226864=CARTESIAN_POINT('Ctrl Pts',(-20.7296350963428,46.4035391854203,
3.34745751458009));
#226865=CARTESIAN_POINT('Ctrl Pts',(-20.7262134009844,46.393371920077,3.33803511205147));
#226866=CARTESIAN_POINT('Ctrl Pts',(-20.7123827209585,46.3544906430991,
3.30205481676799));
#226867=CARTESIAN_POINT('Ctrl Pts',(-20.698161304962,46.3208889773709,3.27125641004827));
#226868=CARTESIAN_POINT('Ctrl Pts',(-20.6712904751254,46.2652949155535,
3.22454905118583));
#226869=CARTESIAN_POINT('Ctrl Pts',(-20.6614140926595,46.2459027582952,
3.20890549436939));
#226870=CARTESIAN_POINT('Ctrl Pts',(-20.6451639057136,46.2154120252384,
3.1857313696316));
#226871=CARTESIAN_POINT('Ctrl Pts',(-20.636680456027,46.1998170021836,3.1742179849558));
#226872=CARTESIAN_POINT('Ctrl Pts',(-20.6276542873902,46.1836868538171,
3.16289768919439));
#226873=CARTESIAN_POINT('Ctrl Pts',(-20.6215160692886,46.1728141474714,
3.15540331320619));
#226874=CARTESIAN_POINT('Ctrl Pts',(-20.6175563872799,46.1658722630239,
3.15072206435431));
#226875=CARTESIAN_POINT('Ctrl Pts',(-20.5963185533651,46.1288835247809,
3.12615549670788));
#226876=CARTESIAN_POINT('Ctrl Pts',(-20.575292508394,46.0933998914463,3.10520198408113));
#226877=CARTESIAN_POINT('Ctrl Pts',(-20.54083936593,46.0363626967812,3.07687749454061));
#226878=CARTESIAN_POINT('Ctrl Pts',(-20.5288727509259,46.0167206765516,
3.06795495260857));
#226879=CARTESIAN_POINT('Ctrl Pts',(-20.5040677597245,45.9762681785199,
3.05144381420966));
#226880=CARTESIAN_POINT('Ctrl Pts',(-20.4905578059346,45.954373913861,3.04351100991624));
#226881=CARTESIAN_POINT('Ctrl Pts',(-20.4278433463171,45.853182487894,3.01132673420257));
#226882=CARTESIAN_POINT('Ctrl Pts',(-20.3782021652288,45.7743999620354,
3.00031222625643));
#226883=CARTESIAN_POINT('Ctrl Pts',(-20.3285867660106,45.7039349028639,
3.00031224264878));
#226884=CARTESIAN_POINT('Origin',(-8.56223586486031,30.8662443081417,0.50031192808035));
#226885=CARTESIAN_POINT('',(-9.07053160069808,30.7152385739371,0.501512210926904));
#226886=CARTESIAN_POINT('Ctrl Pts',(-8.62942358141525,30.95874272904,0.000311944900358563));
#226887=CARTESIAN_POINT('Ctrl Pts',(-8.68510195207014,30.9286099887459,
0.000311948504257838));
#226888=CARTESIAN_POINT('Ctrl Pts',(-8.74442373735143,30.8962557932931,
0.0128480417528465));
#226889=CARTESIAN_POINT('Ctrl Pts',(-8.85342972722476,30.8363583957725,
0.0639994013862122));
#226890=CARTESIAN_POINT('Ctrl Pts',(-8.90311788121508,30.8088259138428,
0.102618800206784));
#226891=CARTESIAN_POINT('Ctrl Pts',(-8.98116868148982,30.7653849966484,
0.191565147764905));
#226892=CARTESIAN_POINT('Ctrl Pts',(-9.01485996047782,30.7465150151047,
0.247662692523605));
#226893=CARTESIAN_POINT('Ctrl Pts',(-9.05953954968105,30.7214365377558,
0.37066173847407));
#226894=CARTESIAN_POINT('Ctrl Pts',(-9.0705324776139,30.7152384900697,0.437563692291292));
#226895=CARTESIAN_POINT('Ctrl Pts',(-9.07053247761254,30.7152384900935,
0.500711854620393));
#226896=CARTESIAN_POINT('Ctrl Pts',(-9.07053205668896,30.7152387270576,
0.501111949176713));
#226897=CARTESIAN_POINT('Ctrl Pts',(-9.0705312137866,30.7152392015799,0.501512209368049));
#226898=CARTESIAN_POINT('Ctrl Pts',(-9.07053149981129,30.715238647218,0.501512213045908));
#226899=CARTESIAN_POINT('Ctrl Pts',(-12.7909932481179,35.8372588446018,
0.501293660499884));
#226900=CARTESIAN_POINT('Ctrl Pts',(-16.5114559635418,40.9592796691126,
0.501075110787208));
#226901=CARTESIAN_POINT('Ctrl Pts',(-20.2319187978846,46.081300408063,0.500584249915903));
#226902=CARTESIAN_POINT('Origin',(-19.8273764080469,46.3751462809206,0.500311938258733));
#226903=CARTESIAN_POINT('',(-20.2319305234205,46.0812918912303,0.700312277836588));
#226904=CARTESIAN_POINT('',(-20.2319188446936,46.0813003733212,5.85085644482071));
#226905=CARTESIAN_POINT('Origin',(-19.8273476197208,46.375119969827,0.700311800057776));
#226906=CARTESIAN_POINT('Ctrl Pts',(-19.8640418547264,46.8813454822728,
0.60170868608779));
#226907=CARTESIAN_POINT('Ctrl Pts',(-19.8614015521419,46.8786840888039,
0.62009154790772));
#226908=CARTESIAN_POINT('Ctrl Pts',(-19.8527942064455,46.8700218957723,
0.703634282596468));
#226909=CARTESIAN_POINT('Ctrl Pts',(-19.8648951744449,46.8822579143946,
0.855786756854968));
#226910=CARTESIAN_POINT('Ctrl Pts',(-19.9342194745045,46.9522777985115,
1.03360804113422));
#226911=CARTESIAN_POINT('Ctrl Pts',(-20.0472951879053,47.0650781256438,
1.16505396697818));
#226912=CARTESIAN_POINT('Ctrl Pts',(-20.1885268737057,47.2035523031452,
1.23386482449199));
#226913=CARTESIAN_POINT('Ctrl Pts',(-20.2962886928926,47.3070980250542,
1.23382485937952));
#226914=CARTESIAN_POINT('Ctrl Pts',(-20.3522368480442,47.3601371382618,
1.21913189712288));
#226915=CARTESIAN_POINT('Ctrl Pts',(-20.3597520908946,47.3672497532087,
1.21688457062412));
#226916=CARTESIAN_POINT('Ctrl Pts',(-20.4343115796705,46.8413006961546,
0.656514688729004));
#226917=CARTESIAN_POINT('Ctrl Pts',(-20.4328255937757,46.8408856623435,
0.664788968701231));
#226918=CARTESIAN_POINT('Ctrl Pts',(-20.4280504066583,46.8395663309535,
0.701974555871629));
#226919=CARTESIAN_POINT('Ctrl Pts',(-20.4346957508432,46.8412187688335,
0.768234110866644));
#226920=CARTESIAN_POINT('Ctrl Pts',(-20.4749267377892,46.8529662642956,
0.856057467993665));
#226921=CARTESIAN_POINT('Ctrl Pts',(-20.5465309139336,46.8813016235691,
0.940910294522865));
#226922=CARTESIAN_POINT('Ctrl Pts',(-20.6464447098654,46.9327359377033,
1.01122954279617));
#226923=CARTESIAN_POINT('Ctrl Pts',(-20.7322609914937,46.9864900265844,
1.03919270507795));
#226924=CARTESIAN_POINT('Ctrl Pts',(-20.7796922988736,47.018968523971,1.04369526587448));
#226925=CARTESIAN_POINT('Ctrl Pts',(-20.7861162572969,47.023411900731,1.04410478057673));
#226926=CARTESIAN_POINT('Ctrl Pts',(-20.5890528352991,46.2919416411157,
0.592509882097687));
#226927=CARTESIAN_POINT('Ctrl Pts',(-20.5870396918427,46.2899554088537,
0.61283106298248));
#226928=CARTESIAN_POINT('Ctrl Pts',(-20.5806062429874,46.2835574495227,
0.704327081795739));
#226929=CARTESIAN_POINT('Ctrl Pts',(-20.5895183702606,46.2921440860597,
0.867964017755014));
#226930=CARTESIAN_POINT('Ctrl Pts',(-20.6446643350476,46.3461575330633,
1.0804806131965));
#226931=CARTESIAN_POINT('Ctrl Pts',(-20.7460407037057,46.4532206541875,
1.27840474129911));
#226932=CARTESIAN_POINT('Ctrl Pts',(-20.8927186386219,46.6201003790219,
1.43506811026292));
#226933=CARTESIAN_POINT('Ctrl Pts',(-21.0229939319457,46.777431031496,1.49233965489152));
#226934=CARTESIAN_POINT('Ctrl Pts',(-21.0961537166106,46.8685407540897,
1.49886708465445));
#226935=CARTESIAN_POINT('Ctrl Pts',(-21.1060820952032,46.8809458253929,
1.49929364193014));
#226936=CARTESIAN_POINT('Ctrl Pts',(-20.1189510232912,45.976372471607,0.496271956078687));
#226937=CARTESIAN_POINT('Ctrl Pts',(-20.1154423204434,45.9711228049993,
0.534499980814189));
#226938=CARTESIAN_POINT('Ctrl Pts',(-20.1041032784538,45.9540944607478,
0.707509657488359));
#226939=CARTESIAN_POINT('Ctrl Pts',(-20.1199383754523,45.9777533578487,
1.02007434476874));
#226940=CARTESIAN_POINT('Ctrl Pts',(-20.2138324941701,46.1173990084461,
1.40330594160183));
#226941=CARTESIAN_POINT('Ctrl Pts',(-20.3759526903322,46.3598895619154,
1.72101707055489));
#226942=CARTESIAN_POINT('Ctrl Pts',(-20.5942201203725,46.6885398711997,
1.9320647734078));
#226943=CARTESIAN_POINT('Ctrl Pts',(-20.7752203892296,46.9627098757768,
1.98030524474724));
#226944=CARTESIAN_POINT('Ctrl Pts',(-20.8735517132874,47.1123336820128,
1.96894790042371));
#226945=CARTESIAN_POINT('Ctrl Pts',(-20.886839875823,47.1325617974365,1.96672864845979));
#226946=CARTESIAN_POINT('',(-20.8386728658598,46.9166238513327,1.69902384483265));
#226947=CARTESIAN_POINT('Ctrl Pts',(-20.2319305232952,46.0812918911473,
0.700312278898849));
#226948=CARTESIAN_POINT('Ctrl Pts',(-20.2322178900106,46.0816177773501,
0.820606716020933));
#226949=CARTESIAN_POINT('Ctrl Pts',(-20.2456115804651,46.1001625953575,
0.94414728528065));
#226950=CARTESIAN_POINT('Ctrl Pts',(-20.2869583474889,46.1570904445514,
1.12077633256362));
#226951=CARTESIAN_POINT('Ctrl Pts',(-20.3042306025304,46.1808622215301,
1.17816359321516));
#226952=CARTESIAN_POINT('Ctrl Pts',(-20.3352473851739,46.2235561835679,
1.26007946536525));
#226953=CARTESIAN_POINT('Ctrl Pts',(-20.3464386730661,46.2389615339691,
1.28668966652342));
#226954=CARTESIAN_POINT('Ctrl Pts',(-20.364465081562,46.2637771671615,1.32531801235828));
#226955=CARTESIAN_POINT('Ctrl Pts',(-20.3737869895451,46.2766102036889,
1.34431050200519));
#226956=CARTESIAN_POINT('Ctrl Pts',(-20.3851889203329,46.292306969636,1.36585202993523));
#226957=CARTESIAN_POINT('Ctrl Pts',(-20.3901866789577,46.2991873072617,
1.37494629502328));
#226958=CARTESIAN_POINT('Ctrl Pts',(-20.3935430552514,46.3038079875203,
1.38097787472589));
#226959=CARTESIAN_POINT('Ctrl Pts',(-20.394379414834,46.3049593931446,1.382481057245));
#226960=CARTESIAN_POINT('Ctrl Pts',(-20.4378438760647,46.3647965688436,
1.45866116685049));
#226961=CARTESIAN_POINT('Ctrl Pts',(-20.4770478159434,46.4187689440681,
1.5079638183505));
#226962=CARTESIAN_POINT('Ctrl Pts',(-20.5253194631489,46.4852382948364,
1.56013620389324));
#226963=CARTESIAN_POINT('Ctrl Pts',(-20.5397131038413,46.505058779386,1.57389963545548));
#226964=CARTESIAN_POINT('Ctrl Pts',(-20.558224605772,46.5305480193538,1.5903551525912));
#226965=CARTESIAN_POINT('Ctrl Pts',(-20.5638848779994,46.5383416169428,
1.59513915427674));
#226966=CARTESIAN_POINT('Ctrl Pts',(-20.5715659435405,46.5489172340899,
1.60139010203146));
#226967=CARTESIAN_POINT('Ctrl Pts',(-20.5739915463293,46.5522568351224,
1.60331934976256));
#226968=CARTESIAN_POINT('Ctrl Pts',(-20.5785674506298,46.5585568686355,
1.60688733305108));
#226969=CARTESIAN_POINT('Ctrl Pts',(-20.5813610258868,46.5624029110936,
1.6090065959196));
#226970=CARTESIAN_POINT('Ctrl Pts',(-20.5881957508569,46.5718124359148,
1.61411214896283));
#226971=CARTESIAN_POINT('Ctrl Pts',(-20.6004352649986,46.5886617876251,
1.62308776145437));
#226972=CARTESIAN_POINT('Ctrl Pts',(-20.6296098886282,46.6288234373143,
1.64049419822945));
#226973=CARTESIAN_POINT('Ctrl Pts',(-20.6411438332707,46.6447008469405,
1.64691373734414));
#226974=CARTESIAN_POINT('Ctrl Pts',(-20.6612631401509,46.6723968902977,
1.65666334443024));
#226975=CARTESIAN_POINT('Ctrl Pts',(-20.6720273236391,46.6872148120299,
1.66156404931726));
#226976=CARTESIAN_POINT('Ctrl Pts',(-20.6838649599749,46.703510873967,1.66631330107421));
#226977=CARTESIAN_POINT('Ctrl Pts',(-20.691996684267,46.7147054237984,1.66942185946397));
#226978=CARTESIAN_POINT('Ctrl Pts',(-20.6970906949304,46.721718209585,1.67126063612123));
#226979=CARTESIAN_POINT('Ctrl Pts',(-20.7548567530023,46.8012441424699,
1.69117895935088));
#226980=CARTESIAN_POINT('Ctrl Pts',(-20.801240357092,46.8650659267239,1.69662444784791));
#226981=CARTESIAN_POINT('Ctrl Pts',(-20.8386786222509,46.9166196700853,
1.69902383495611));
#226982=CARTESIAN_POINT('Ctrl Pts',(-20.8386693163203,46.9166264291873,
1.69902385614709));
#226983=CARTESIAN_POINT('Ctrl Pts',(-20.8382252050186,46.9160922462085,
1.68140525619556));
#226984=CARTESIAN_POINT('Ctrl Pts',(-20.8370679281851,46.9161610486085,
1.66454576379701));
#226985=CARTESIAN_POINT('Ctrl Pts',(-20.8353972561367,46.9166782580554,
1.64861752214934));
#226986=CARTESIAN_POINT('Ctrl Pts',(-20.8336681728194,46.9172135505607,
1.63213238556381));
#226987=CARTESIAN_POINT('Ctrl Pts',(-20.8313901474885,46.9182284413516,
1.61664472436314));
#226988=CARTESIAN_POINT('Ctrl Pts',(-20.8287975649718,46.9195421806537,
1.60229065916264));
#226989=CARTESIAN_POINT('Ctrl Pts',(-20.8260579403218,46.9209304306139,
1.58712248202698));
#226990=CARTESIAN_POINT('Ctrl Pts',(-20.8229683095251,46.9226514860457,
1.57321971560108));
#226991=CARTESIAN_POINT('Ctrl Pts',(-20.8198018232351,46.924494549076,1.56068588483193));
#226992=CARTESIAN_POINT('Ctrl Pts',(-20.8191883123423,46.9248516449677,
1.5582574385979));
#226993=CARTESIAN_POINT('Ctrl Pts',(-20.818571873081,46.925213352385,1.55588023312935));
#226994=CARTESIAN_POINT('Ctrl Pts',(-20.8179544162348,46.9255781932793,
1.55355482250646));
#226995=CARTESIAN_POINT('Ctrl Pts',(-20.8148818855949,46.9273936801966,
1.54198333304507));
#226996=CARTESIAN_POINT('Ctrl Pts',(-20.8117841512227,46.9292856528965,
1.53168445027353));
#226997=CARTESIAN_POINT('Ctrl Pts',(-20.8088548033752,46.9311072671701,
1.52263415623884));
#226998=CARTESIAN_POINT('Ctrl Pts',(-20.8059262631254,46.9329283792392,
1.51358635729802));
#226999=CARTESIAN_POINT('Ctrl Pts',(-20.8031661042051,46.9346791080143,
1.50578537995443));
#227000=CARTESIAN_POINT('Ctrl Pts',(-20.8007261956384,46.9362429193239,
1.49920003587572));
#227001=CARTESIAN_POINT('Ctrl Pts',(-20.7983188373825,46.9377858681532,
1.49270254549762));
#227002=CARTESIAN_POINT('Ctrl Pts',(-20.796223192967,46.9391468888955,1.48738765138397));
#227003=CARTESIAN_POINT('Ctrl Pts',(-20.7945446011257,46.9402434911027,
1.48323248302908));
#227004=CARTESIAN_POINT('Ctrl Pts',(-20.7942349233224,46.940445799582,1.48246590989507));
#227005=CARTESIAN_POINT('Ctrl Pts',(-20.793939328717,46.9406391893511,1.48173884640317));
#227006=CARTESIAN_POINT('Ctrl Pts',(-20.7936583271253,46.9408232525738,
1.48105120689439));
#227007=CARTESIAN_POINT('Ctrl Pts',(-20.7924720315155,46.9416003065099,
1.47814822073896));
#227008=CARTESIAN_POINT('Ctrl Pts',(-20.7916724076942,46.9421254263747,
1.47624977963385));
#227009=CARTESIAN_POINT('Ctrl Pts',(-20.7910907632872,46.9425120023867,
1.47486843214545));
#227010=CARTESIAN_POINT('Ctrl Pts',(-20.7904731069818,46.9429225128437,
1.47340155998811));
#227011=CARTESIAN_POINT('Ctrl Pts',(-20.7900993791557,46.9431781572151,
1.47251886191308));
#227012=CARTESIAN_POINT('Ctrl Pts',(-20.7897376943999,46.9434364216028,
1.47165464465707));
#227013=CARTESIAN_POINT('Ctrl Pts',(-20.7893134943104,46.9437393256501,
1.47064105193183));
#227014=CARTESIAN_POINT('Ctrl Pts',(-20.7884476053597,46.9443617902462,
1.46856641351747));
#227015=CARTESIAN_POINT('Ctrl Pts',(-20.7871019205768,46.9453315998186,
1.46544897763495));
#227016=CARTESIAN_POINT('Ctrl Pts',(-20.7862197653323,46.9459673524193,
1.46340536203631));
#227017=CARTESIAN_POINT('Ctrl Pts',(-20.7851306631141,46.9467529247371,
1.46091409011232));
#227018=CARTESIAN_POINT('Ctrl Pts',(-20.7838154502643,46.9477022661314,
1.45798659994105));
#227019=CARTESIAN_POINT('Ctrl Pts',(-20.7818284051872,46.9491365466314,
1.45356369992609));
#227020=CARTESIAN_POINT('Ctrl Pts',(-20.7793241335364,46.9509454342215,
1.44813775875398));
#227021=CARTESIAN_POINT('Ctrl Pts',(-20.7762107861244,46.9531958326208,
1.44177858770483));
#227022=CARTESIAN_POINT('Ctrl Pts',(-20.7731259850802,46.9554255970554,
1.43547772406959));
#227023=CARTESIAN_POINT('Ctrl Pts',(-20.769442834702,46.9580890974362,1.42826013175774));
#227024=CARTESIAN_POINT('Ctrl Pts',(-20.7650439757858,46.9612717619806,
1.42023087499083));
#227025=CARTESIAN_POINT('Ctrl Pts',(-20.7607472385286,46.9643805394125,
1.41238802134294));
#227026=CARTESIAN_POINT('Ctrl Pts',(-20.7557670741257,46.9679850651267,
1.40377027772533));
#227027=CARTESIAN_POINT('Ctrl Pts',(-20.7499743674246,46.9721792940474,
1.39451849877636));
#227028=CARTESIAN_POINT('Ctrl Pts',(-20.7476730234846,46.9738455899273,
1.39084292421043));
#227029=CARTESIAN_POINT('Ctrl Pts',(-20.7452432572347,46.9756050885069,
1.38706780019796));
#227030=CARTESIAN_POINT('Ctrl Pts',(-20.7426764116476,46.9774640886204,
1.38320416765391));
#227031=CARTESIAN_POINT('Ctrl Pts',(-20.7362640193003,46.9821081693402,
1.37355219330713));
#227032=CARTESIAN_POINT('Ctrl Pts',(-20.7289971595297,46.9873725031162,
1.36334700830406));
#227033=CARTESIAN_POINT('Ctrl Pts',(-20.7207624393165,46.9933396157339,
1.35282548801419));
#227034=CARTESIAN_POINT('Ctrl Pts',(-20.7146667869324,46.9977566989271,
1.34503705943643));
#227035=CARTESIAN_POINT('Ctrl Pts',(-20.7080407224599,47.0025589227809,
1.33707627125013));
#227036=CARTESIAN_POINT('Ctrl Pts',(-20.7008431361554,47.0077762132992,
1.32905675665814));
#227037=CARTESIAN_POINT('Ctrl Pts',(-20.6923826722832,47.0139089216925,
1.31963015020881));
#227038=CARTESIAN_POINT('Ctrl Pts',(-20.6831334478221,47.0206144617022,
1.31012475482709));
#227039=CARTESIAN_POINT('Ctrl Pts',(-20.6730611888553,47.0279177861111,
1.30076437198726));
#227040=CARTESIAN_POINT('Ctrl Pts',(-20.6695503099856,47.0304634997817,
1.29750163118267));
#227041=CARTESIAN_POINT('Ctrl Pts',(-20.6665499816117,47.0326391322236,
1.29481755431665));
#227042=CARTESIAN_POINT('Ctrl Pts',(-20.6638475651861,47.0345988441437,
1.29245038868564));
#227043=CARTESIAN_POINT('Ctrl Pts',(-20.6608210775307,47.0367935628694,
1.28979935478408));
#227044=CARTESIAN_POINT('Ctrl Pts',(-20.6581676487999,47.0387178970055,
1.28754633363439));
#227045=CARTESIAN_POINT('Ctrl Pts',(-20.6555553949257,47.0406125047181,
1.28537670185621));
#227046=CARTESIAN_POINT('Ctrl Pts',(-20.65380843572,47.0418795340898,1.28392574862175));
#227047=CARTESIAN_POINT('Ctrl Pts',(-20.6520793032446,47.043133695945,1.28251304931921));
#227048=CARTESIAN_POINT('Ctrl Pts',(-20.6502629086029,47.0444512003188,
1.28105492422422));
#227049=CARTESIAN_POINT('Ctrl Pts',(-20.636347459457,47.0545446374463,1.2698841878972));
#227050=CARTESIAN_POINT('Ctrl Pts',(-20.6223879363582,47.06467336494,1.2601805302363));
#227051=CARTESIAN_POINT('Ctrl Pts',(-20.6085979851729,47.0746817463189,
1.25178633349472));
#227052=CARTESIAN_POINT('Ctrl Pts',(-20.5948080339877,47.0846901276978,
1.24339213675314));
#227053=CARTESIAN_POINT('Ctrl Pts',(-20.581187541986,47.0945782448449,1.23630640582097));
#227054=CARTESIAN_POINT('Ctrl Pts',(-20.5679070932884,47.1042217398711,
1.23034580873504));
#227055=CARTESIAN_POINT('Ctrl Pts',(-20.5543528829809,47.1140640247713,
1.22426234060073));
#227056=CARTESIAN_POINT('Ctrl Pts',(-20.5411571186167,47.1236483539789,
1.21935033525084));
#227057=CARTESIAN_POINT('Ctrl Pts',(-20.5284203003812,47.1329017311382,
1.21539348140341));
#227058=CARTESIAN_POINT('Ctrl Pts',(-20.5152692972566,47.1424560161789,
1.21130795577616));
#227059=CARTESIAN_POINT('Ctrl Pts',(-20.5026071089688,47.1516578128996,
1.20824008948638));
#227060=CARTESIAN_POINT('Ctrl Pts',(-20.4904995519717,47.1604593183908,
1.20596907688501));
#227061=CARTESIAN_POINT('Ctrl Pts',(-20.4777448991823,47.1697312257285,
1.20357668862554));
#227062=CARTESIAN_POINT('Ctrl Pts',(-20.4656053108019,47.1785592277737,
1.20206801801212));
#227063=CARTESIAN_POINT('Ctrl Pts',(-20.4541157441245,47.1869179373286,
1.20121358356438));
#227064=CARTESIAN_POINT('Ctrl Pts',(-20.4456759019929,47.1930579590585,
1.20058594528584));
#227065=CARTESIAN_POINT('Ctrl Pts',(-20.437585876314,47.1989454298628,1.20031195604921));
#227066=CARTESIAN_POINT('Ctrl Pts',(-20.429848437975,47.2045783388844,1.20031194511099));
#227067=CARTESIAN_POINT('Origin',(-21.7223810465012,48.9840299558246,1.70031194413276));
#227068=CARTESIAN_POINT('Ctrl Pts',(-20.8386706587955,46.9166254544695,
1.69902383495611));
#227069=CARTESIAN_POINT('Ctrl Pts',(-21.2680882664687,47.5078116522405,
1.69934651313227));
#227070=CARTESIAN_POINT('Ctrl Pts',(-21.6975058743152,48.0989978502501,
1.69966917319904));
#227071=CARTESIAN_POINT('Ctrl Pts',(-22.1269234819953,48.6901840480309,
1.70013630077193));
#227072=CARTESIAN_POINT('Origin',(-22.5314659172623,48.3963381397544,8.70031194498857));
#227073=CARTESIAN_POINT('',(-22.12692348319,48.6901840464903,8.70031194529567));
#227074=CARTESIAN_POINT('Ctrl Pts',(-22.9580452181424,49.8344028464022,
9.70031194589744));
#227075=CARTESIAN_POINT('Ctrl Pts',(-22.8922327363787,49.74379773342,9.70031194236478));
#227076=CARTESIAN_POINT('Ctrl Pts',(-22.8142453343069,49.6364312098288,
9.67912670440008));
#227077=CARTESIAN_POINT('Ctrl Pts',(-22.6830152333577,49.4557645975921,
9.60954168788504));
#227078=CARTESIAN_POINT('Ctrl Pts',(-22.6058375889541,49.3495128805395,
9.54509505532073));
#227079=CARTESIAN_POINT('Ctrl Pts',(-22.3823677296362,49.0418582942235,
9.29321360355971));
#227080=CARTESIAN_POINT('Ctrl Pts',(-22.2403202566311,48.8462992301159,
8.97318839717848));
#227081=CARTESIAN_POINT('Ctrl Pts',(-22.1269234816268,48.6901840474695,
8.70031194551025));
#227082=CARTESIAN_POINT('Origin',(-22.5314659172632,48.3963381397494,8.70031194488732));
#227083=CARTESIAN_POINT('Origin',(-23.1560128866846,50.9577340110521,9.61927068141478));
#227084=CARTESIAN_POINT('',(-23.5605868812894,50.6639317443089,9.61982877233552));
#227085=CARTESIAN_POINT('Ctrl Pts',(-21.5008102157952,46.9756776401854,
3.9841066201916));
#227086=CARTESIAN_POINT('Ctrl Pts',(-21.4933905348482,46.9814966693561,
3.95920654308334));
#227087=CARTESIAN_POINT('Ctrl Pts',(-21.4556737018233,47.0067529125751,
3.85123043189452));
#227088=CARTESIAN_POINT('Ctrl Pts',(-21.3487640009649,47.0425425866999,
3.65616897410291));
#227089=CARTESIAN_POINT('Ctrl Pts',(-21.1618180085608,47.0048770646541,
3.38373369950169));
#227090=CARTESIAN_POINT('Ctrl Pts',(-20.9630652406825,46.8668757692019,
3.10084348595339));
#227091=CARTESIAN_POINT('Ctrl Pts',(-20.7655908198004,46.6609187338295,
2.85317034333332));
#227092=CARTESIAN_POINT('Ctrl Pts',(-20.5719998148745,46.4272203146025,
2.676196042665));
#227093=CARTESIAN_POINT('Ctrl Pts',(-20.3912942127439,46.1959395008657,
2.57229690091279));
#227094=CARTESIAN_POINT('Ctrl Pts',(-20.2258538017618,45.9785165141615,
2.52762364669081));
#227095=CARTESIAN_POINT('Ctrl Pts',(-20.1147016923372,45.8304166499722,
2.52819019039833));
#227096=CARTESIAN_POINT('Ctrl Pts',(-20.059108988029,45.7559979387428,2.53694559396408));
#227097=CARTESIAN_POINT('Ctrl Pts',(-20.0522228372041,45.746774577116,2.53816216553574));
#227098=CARTESIAN_POINT('Ctrl Pts',(-21.400908658742,47.3823785305495,3.87727036746398));
#227099=CARTESIAN_POINT('Ctrl Pts',(-21.3750834077638,47.3861258562718,
3.85784051623702));
#227100=CARTESIAN_POINT('Ctrl Pts',(-21.2575548332915,47.3944114310387,
3.77483931102304));
#227101=CARTESIAN_POINT('Ctrl Pts',(-21.0179320818929,47.3449863690311,
3.63103915545942));
#227102=CARTESIAN_POINT('Ctrl Pts',(-20.7484298380606,47.1578806078969,
3.43861642619487));
#227103=CARTESIAN_POINT('Ctrl Pts',(-20.5527857133947,46.9176962713323,
3.24707758525193));
#227104=CARTESIAN_POINT('Ctrl Pts',(-20.3951648373086,46.6833934920761,
3.08334776345063));
#227105=CARTESIAN_POINT('Ctrl Pts',(-20.2511067151691,46.4657146835037,
2.96886691075514));
#227106=CARTESIAN_POINT('Ctrl Pts',(-20.1194374364255,46.270054880173,2.90451761673772));
#227107=CARTESIAN_POINT('Ctrl Pts',(-19.9996561546411,46.095007332078,2.88085493720033));
#227108=CARTESIAN_POINT('Ctrl Pts',(-19.9193511386454,45.9790510515784,
2.8865382315729));
#227109=CARTESIAN_POINT('Ctrl Pts',(-19.8792024175646,45.9213660815928,
2.89541493533207));
#227110=CARTESIAN_POINT('Ctrl Pts',(-19.8742296381923,45.9142251859352,
2.89660870959764));
#227111=CARTESIAN_POINT('Ctrl Pts',(-20.9794767762516,47.3868016924521,
3.97303625481271));
#227112=CARTESIAN_POINT('Ctrl Pts',(-20.9537665167242,47.3720934112607,
3.95928100533808));
#227113=CARTESIAN_POINT('Ctrl Pts',(-20.8445297449188,47.2987521569357,
3.89984119367455));
#227114=CARTESIAN_POINT('Ctrl Pts',(-20.6755984111751,47.1039525897093,
3.79348143855779));
#227115=CARTESIAN_POINT('Ctrl Pts',(-20.5611185986346,46.811307311697,3.64632979600941));
#227116=CARTESIAN_POINT('Ctrl Pts',(-20.5090549655013,46.5566930704803,
3.49490344983991));
#227117=CARTESIAN_POINT('Ctrl Pts',(-20.4519120102309,46.3519746353964,
3.36298620088925));
#227118=CARTESIAN_POINT('Ctrl Pts',(-20.3794196797212,46.1767342431635,
3.26914195013345));
#227119=CARTESIAN_POINT('Ctrl Pts',(-20.3015669853679,46.0245267637106,
3.21452213849518));
#227120=CARTESIAN_POINT('Ctrl Pts',(-20.2248612974314,45.8903808868344,
3.19170221492854));
#227121=CARTESIAN_POINT('Ctrl Pts',(-20.1711537451973,45.8021758893213,
3.19288511988169));
#227122=CARTESIAN_POINT('Ctrl Pts',(-20.1438877744722,45.7584000379711,
3.1980611492741));
#227123=CARTESIAN_POINT('Ctrl Pts',(-20.1405044486435,45.7529825128809,
3.19877378196352));
#227124=CARTESIAN_POINT('Ctrl Pts',(-20.927493628879,46.9816949166911,4.11438668182008));
#227125=CARTESIAN_POINT('Ctrl Pts',(-20.9202303826624,46.9624069070349,
4.09720634238354));
#227126=CARTESIAN_POINT('Ctrl Pts',(-20.893793731186,46.8766178869414,4.02128318717047));
#227127=CARTESIAN_POINT('Ctrl Pts',(-20.883052744206,46.714639858332,3.87715570828504));
#227128=CARTESIAN_POINT('Ctrl Pts',(-20.9069995079535,46.5333982137092,
3.66630729028913));
#227129=CARTESIAN_POINT('Ctrl Pts',(-20.903573863399,46.3757664535586,3.43798617687035));
#227130=CARTESIAN_POINT('Ctrl Pts',(-20.8427897617666,46.2100560069112,
3.23359090746138));
#227131=CARTESIAN_POINT('Ctrl Pts',(-20.7465569710045,46.034090875352,3.08469067201393));
#227132=CARTESIAN_POINT('Ctrl Pts',(-20.6390635336297,45.8619226693473,
2.99402753344772));
#227133=CARTESIAN_POINT('Ctrl Pts',(-20.5322232273296,45.700142380593,2.95050076551341));
#227134=CARTESIAN_POINT('Ctrl Pts',(-20.4572543489093,45.589795403808,2.94494497272993));
#227135=CARTESIAN_POINT('Ctrl Pts',(-20.419187358089,45.5342986792932,2.94866597310012));
#227136=CARTESIAN_POINT('Ctrl Pts',(-20.414463502368,45.527419794012,2.94922799885782));
#227137=CARTESIAN_POINT('',(-20.0858737126728,45.8802376819085,2.70031194273059));
#227138=CARTESIAN_POINT('Origin',(-20.328599169568,45.7039301167576,2.70031194401042));
#227139=CARTESIAN_POINT('Ctrl Pts',(-20.9595404818047,47.0830289037691,
4.00031194493188));
#227140=CARTESIAN_POINT('Ctrl Pts',(-20.9458519755902,47.0649053655829,
3.93837647663815));
#227141=CARTESIAN_POINT('Ctrl Pts',(-20.931607927773,47.0444086076571,3.87504651168044));
#227142=CARTESIAN_POINT('Ctrl Pts',(-20.9068472878294,47.010496805734,3.77703311697559));
#227143=CARTESIAN_POINT('Ctrl Pts',(-20.8982678452418,46.9986842448156,
3.74381201206532));
#227144=CARTESIAN_POINT('Ctrl Pts',(-20.8846004011708,46.979767751957,3.69317043659876));
#227145=CARTESIAN_POINT('Ctrl Pts',(-20.8791565398617,46.9722311105843,
3.67355665938732));
#227146=CARTESIAN_POINT('Ctrl Pts',(-20.8720204099907,46.9623664636224,
3.64839091438142));
#227147=CARTESIAN_POINT('Ctrl Pts',(-20.8683447055881,46.9572920971154,
3.63569462262646));
#227148=CARTESIAN_POINT('Ctrl Pts',(-20.8493949726671,46.9311898676433,
3.5716646282755));
#227149=CARTESIAN_POINT('Ctrl Pts',(-20.8324276837863,46.9081251898163,
3.51863252671649));
#227150=CARTESIAN_POINT('Ctrl Pts',(-20.8040940889467,46.8693503792383,
3.43718175069803));
#227151=CARTESIAN_POINT('Ctrl Pts',(-20.7941480792415,46.8556749134186,
3.40972781862177));
#227152=CARTESIAN_POINT('Ctrl Pts',(-20.7783353327105,46.8338353658301,
3.36828017736593));
#227153=CARTESIAN_POINT('Ctrl Pts',(-20.7702048707243,46.8225854468905,
3.34749040554286));
#227154=CARTESIAN_POINT('Ctrl Pts',(-20.7602908472906,46.8088549751177,
3.32316952108805));
#227155=CARTESIAN_POINT('Ctrl Pts',(-20.7559460360491,46.8028388198385,
3.31273791060759));
#227156=CARTESIAN_POINT('Ctrl Pts',(-20.753027713589,46.7987986092768,3.30578230173245));
#227157=CARTESIAN_POINT('Ctrl Pts',(-20.7511109521158,46.7961456313547,
3.30125475699468));
#227158=CARTESIAN_POINT('Ctrl Pts',(-20.7169736030834,46.7489069437291,
3.22108015379762));
#227159=CARTESIAN_POINT('Ctrl Pts',(-20.6797923604231,46.6980323904313,
3.14650242742637));
#227160=CARTESIAN_POINT('Ctrl Pts',(-20.6176782994235,46.6124106344137,
3.04503085422319));
#227161=CARTESIAN_POINT('Ctrl Pts',(-20.5958812642031,46.5823505826434,
3.01295032518134));
#227162=CARTESIAN_POINT('Ctrl Pts',(-20.5615641356012,46.5351093823162,
2.96811742243626));
#227163=CARTESIAN_POINT('Ctrl Pts',(-20.5440129993227,46.5109556668399,
2.94651924122633));
#227164=CARTESIAN_POINT('Ctrl Pts',(-20.5229016728149,46.4818995920533,
2.92288202423435));
#227165=CARTESIAN_POINT('Ctrl Pts',(-20.5121936093325,46.467160522659,2.91146915973293));
#227166=CARTESIAN_POINT('Ctrl Pts',(-20.5075724659223,46.4607994495103,
2.90666653111714));
#227167=CARTESIAN_POINT('Ctrl Pts',(-20.5044846742835,46.4565489849987,
2.90348464966016));
#227168=CARTESIAN_POINT('Ctrl Pts',(-20.5020592983227,46.4532102829983,
2.90101430502339));
#227169=CARTESIAN_POINT('Ctrl Pts',(-20.4906196274976,46.4374625908418,
2.88942643378014));
#227170=CARTESIAN_POINT('Ctrl Pts',(-20.4751083500247,46.4161082147579,
2.87458402039618));
#227171=CARTESIAN_POINT('Ctrl Pts',(-20.4441811228645,46.3735214853483,
2.84844433694772));
#227172=CARTESIAN_POINT('Ctrl Pts',(-20.4325907320534,46.3575618183145,
2.83910064208079));
#227173=CARTESIAN_POINT('Ctrl Pts',(-20.4132012961404,46.3308608582297,
2.82453717906137));
#227174=CARTESIAN_POINT('Ctrl Pts',(-20.40300555565,46.316819905504,2.81712008871239));
#227175=CARTESIAN_POINT('Ctrl Pts',(-20.3902154793462,46.2992048790296,
2.8083353618284));
#227176=CARTESIAN_POINT('Ctrl Pts',(-20.3845402780643,46.2913884762696,
2.80455487640772));
#227177=CARTESIAN_POINT('Ctrl Pts',(-20.3807135432174,46.2861178894997,
2.80203252056651));
#227178=CARTESIAN_POINT('Ctrl Pts',(-20.3781217149795,46.2825480981839,
2.80034654184192));
#227179=CARTESIAN_POINT('Ctrl Pts',(-20.3560231725774,46.252110968673,2.78608868119392));
#227180=CARTESIAN_POINT('Ctrl Pts',(-20.3363952585607,46.2250880841395,
2.77439446425355));
#227181=CARTESIAN_POINT('Ctrl Pts',(-20.3088094462367,46.187127752563,2.7587823427065));
#227182=CARTESIAN_POINT('Ctrl Pts',(-20.2954801213024,46.1687897476897,
2.75145980985648));
#227183=CARTESIAN_POINT('Ctrl Pts',(-20.2807636585302,46.1485413684268,
2.74362692338983));
#227184=CARTESIAN_POINT('Ctrl Pts',(-20.2736172333559,46.1387061228048,
2.7398714767304));
#227185=CARTESIAN_POINT('Ctrl Pts',(-20.2706001712053,46.1345531592281,
2.73829480029391));
#227186=CARTESIAN_POINT('Ctrl Pts',(-20.268598984977,46.1317983506054,2.73725078428754));
#227187=CARTESIAN_POINT('Ctrl Pts',(-20.2682581100357,46.1313291451029,
2.73707273009954));
#227188=CARTESIAN_POINT('Ctrl Pts',(-20.2402929212474,46.0928268573186,
2.72253088539244));
#227189=CARTESIAN_POINT('Ctrl Pts',(-20.2219746089757,46.0675375745419,
2.71532640484608));
#227190=CARTESIAN_POINT('Ctrl Pts',(-20.2098190733633,46.0507680606683,
2.71090804996689));
#227191=CARTESIAN_POINT('Ctrl Pts',(-20.2087859030379,46.0493426237085,
2.71053559560031));
#227192=CARTESIAN_POINT('Ctrl Pts',(-20.2021313353685,46.0401689437606,
2.70845119288452));
#227193=CARTESIAN_POINT('Ctrl Pts',(-20.1918164761787,46.0259537425604,
2.70547694027385));
#227194=CARTESIAN_POINT('Ctrl Pts',(-20.1805060018368,46.0103819621756,
2.70301862658172));
#227195=CARTESIAN_POINT('Ctrl Pts',(-20.1565782555357,45.9774580758342,
2.69896851253243));
#227196=CARTESIAN_POINT('Ctrl Pts',(-20.1386914781542,45.9528699948541,
2.69758973509013));
#227197=CARTESIAN_POINT('Ctrl Pts',(-20.109304033094,45.9124690305421,2.69745235592083));
#227198=CARTESIAN_POINT('Ctrl Pts',(-20.0965821903669,45.8949804273421,
2.6985345016076));
#227199=CARTESIAN_POINT('Ctrl Pts',(-20.0858737046711,45.880237706542,2.70031194290539));
#227200=CARTESIAN_POINT('Origin',(-20.3875404301179,45.7850755077324,2.70031194403806));
#227201=CARTESIAN_POINT('',(-10.2624768254912,32.3562075630231,2.70031194314186));
#227202=CARTESIAN_POINT('',(-16.3155528438701,40.6895756659308,2.70031194253491));
#227203=CARTESIAN_POINT('Origin',(-10.5052022882604,32.1799000170759,2.70031194403657));
#227204=CARTESIAN_POINT('Origin',(-10.5052022881658,32.1799000169356,2.70031194403046));
#227205=CARTESIAN_POINT('Ctrl Pts',(-9.99694255177684,31.9906422103468,
3.20354007539386));
#227206=CARTESIAN_POINT('Ctrl Pts',(-10.0113693068639,32.0105037584853,
3.1432373795791));
#227207=CARTESIAN_POINT('Ctrl Pts',(-10.0329984760554,32.0402809871478,
3.08079336331705));
#227208=CARTESIAN_POINT('Ctrl Pts',(-10.1080029581491,32.1435408763395,
2.90846051491286));
#227209=CARTESIAN_POINT('Ctrl Pts',(-10.1916659225976,32.2587210388741,
2.79364298824142));
#227210=CARTESIAN_POINT('Ctrl Pts',(-10.2624768272689,32.3562075618896,
2.70031194403174));
#227211=CARTESIAN_POINT('Origin',(5.74459828848312,4.39885765241911,3.70031195445833));
#227212=CARTESIAN_POINT('Ctrl Pts',(-15.2185945467142,26.1378674315285,
0.500311968159319));
#227213=CARTESIAN_POINT('Ctrl Pts',(-15.2185950009851,26.1378669934471,
0.437575894433499));
#227214=CARTESIAN_POINT('Ctrl Pts',(-15.2277091333928,26.1290895937535,
0.370700266248605));
#227215=CARTESIAN_POINT('Ctrl Pts',(-15.2646160944663,26.0934092687138,
0.247782170425097));
#227216=CARTESIAN_POINT('Ctrl Pts',(-15.2923990882277,26.0664999178995,
0.191738878788072));
#227217=CARTESIAN_POINT('Ctrl Pts',(-15.3565601718829,26.0040223565856,
0.102730522059034));
#227218=CARTESIAN_POINT('Ctrl Pts',(-15.3973564874691,25.964145649348,0.0640541553560325));
#227219=CARTESIAN_POINT('Ctrl Pts',(-15.4863427826393,25.8765446641294,
0.0128476350059259));
#227220=CARTESIAN_POINT('Ctrl Pts',(-15.5345231920062,25.8288139011158,
0.000311945309121597));
#227221=CARTESIAN_POINT('Ctrl Pts',(-15.5795082696737,25.7839571263877,
0.00031194532569579));
#227222=CARTESIAN_POINT('',(-9.07053173468391,30.7152373858945,3.20492769715017));
#227223=CARTESIAN_POINT('Origin',(-21.3640828377202,46.7891828858757,2.70031194417612));
#227224=CARTESIAN_POINT('',(-20.9595404201859,47.0830288187014,2.70031194406684));
#227225=CARTESIAN_POINT('',(-20.9284307695619,47.0376263695897,2.7003119500899));
#227226=CARTESIAN_POINT('Ctrl Pts',(-20.9595404201859,47.0830288187014,
2.70031194406684));
#227227=CARTESIAN_POINT('Ctrl Pts',(-20.9487491362196,47.0681722842367,
2.7003119440819));
#227228=CARTESIAN_POINT('Ctrl Pts',(-20.9387770989358,47.0527207324123,
2.7003119440878));
#227229=CARTESIAN_POINT('Ctrl Pts',(-20.9284307654815,47.0376263636363,
2.70031194408944));
#227230=CARTESIAN_POINT('',(-20.9595404201765,47.083028818729,3.00031211351339));
#227231=CARTESIAN_POINT('Ctrl Pts',(-20.9284307654815,47.0376263636363,
2.70031194408944));
#227232=CARTESIAN_POINT('Ctrl Pts',(-20.9388372568962,47.0528139408206,
2.80031200056804));
#227233=CARTESIAN_POINT('Ctrl Pts',(-20.9487816850748,47.0682170948504,
2.90031205704068));
#227234=CARTESIAN_POINT('Ctrl Pts',(-20.9595404201765,47.083028818729,3.00031211351339));
#227235=CARTESIAN_POINT('',(-20.9595404201297,47.0830288188029,5.85085644481644));
#227236=CARTESIAN_POINT('Ctrl Pts',(-19.0014025446461,47.6317366351998,
1.2172249995897));
#227237=CARTESIAN_POINT('Ctrl Pts',(-18.9882084590548,47.6135721231208,
1.21580386267091));
#227238=CARTESIAN_POINT('Ctrl Pts',(-18.9607073327995,47.5757108747513,
1.21335770401856));
#227239=CARTESIAN_POINT('Ctrl Pts',(-18.9326142349989,47.5370346515282,
1.21138567281136));
#227240=CARTESIAN_POINT('Ctrl Pts',(-18.9178999783515,47.5167772954934,
1.21048788524718));
#227241=CARTESIAN_POINT('Ctrl Pts',(-18.6200155233394,47.9187618348921,
1.08875212768375));
#227242=CARTESIAN_POINT('Ctrl Pts',(-18.6061852578948,47.8997214843855,
1.08726178044357));
#227243=CARTESIAN_POINT('Ctrl Pts',(-18.5781378006968,47.8611080940544,
1.08477336295458));
#227244=CARTESIAN_POINT('Ctrl Pts',(-18.549413826339,47.8215633317564,1.08275570150731));
#227245=CARTESIAN_POINT('Ctrl Pts',(-18.5344488634674,47.8009608242701,
1.08184209932467));
#227246=CARTESIAN_POINT('Ctrl Pts',(-18.330882810977,48.1009837713263,1.4458829795462));
#227247=CARTESIAN_POINT('Ctrl Pts',(-18.3188210079757,48.0843780911924,
1.44458502388389));
#227248=CARTESIAN_POINT('Ctrl Pts',(-18.2922922498216,48.0478555186997,
1.44221407767112));
#227249=CARTESIAN_POINT('Ctrl Pts',(-18.2653219959016,48.0107251312999,
1.44032326064405));
#227250=CARTESIAN_POINT('Ctrl Pts',(-18.2510539500234,47.9910820804808,
1.43945362031964));
#227251=CARTESIAN_POINT('Ctrl Pts',(-18.4361064919436,47.988006735774,1.9154671988845));
#227252=CARTESIAN_POINT('Ctrl Pts',(-18.4263700050592,47.9746023562757,
1.91442221475597));
#227253=CARTESIAN_POINT('Ctrl Pts',(-18.4018381538544,47.9408289581492,
1.91220572922191));
#227254=CARTESIAN_POINT('Ctrl Pts',(-18.3771738318777,47.9068731851427,
1.9104816971246));
#227255=CARTESIAN_POINT('Ctrl Pts',(-18.3638221483751,47.8884917059324,
1.90966986107242));
#227256=CARTESIAN_POINT('',(-18.4194166393142,48.0100873936209,1.74704806453363));
#227257=CARTESIAN_POINT('',(-18.3474257379635,47.9109756600408,1.74126643551304));
#227258=CARTESIAN_POINT('Ctrl Pts',(-18.4194170118824,48.0100871230044,
1.747048064531));
#227259=CARTESIAN_POINT('Ctrl Pts',(-18.4092173990093,47.9960451504236,
1.74596927818143));
#227260=CARTESIAN_POINT('Ctrl Pts',(-18.3977818367047,47.9803016260027,
1.74494400853767));
#227261=CARTESIAN_POINT('Ctrl Pts',(-18.3862966495764,47.9644897822185,
1.74401883834093));
#227262=CARTESIAN_POINT('Ctrl Pts',(-18.373470824282,47.9468322600817,1.7429856752608));
#227263=CARTESIAN_POINT('Ctrl Pts',(-18.3605830870067,47.9290895026367,
1.74207734242579));
#227264=CARTESIAN_POINT('Ctrl Pts',(-18.3474265804108,47.9109767264224,
1.74126646180859));
#227265=CARTESIAN_POINT('Origin',(-18.7924201966957,47.5877430547399,1.74126628428887));
#227266=CARTESIAN_POINT('Origin',(-18.8645555062772,47.6870536097596,1.74706410462633));
#227267=CARTESIAN_POINT('Origin',(-21.8234623710799,50.994919581612,1.75031194404262));
#227268=CARTESIAN_POINT('',(-21.0143774992477,51.5826113908604,11.2003119433517));
#227269=CARTESIAN_POINT('Origin',(-21.8234623708869,50.9949195853591,11.2003119428493));
#227270=CARTESIAN_POINT('',(-21.0143775001826,51.5826113910639,6.4707891395939));
#227271=CARTESIAN_POINT('Origin',(-18.9260885603968,47.7683891592207,0.147797500014164));
#227272=CARTESIAN_POINT('',(-18.4788051688831,48.0918470873537,1.75031187681014));
#227273=CARTESIAN_POINT('Origin',(-18.4755447601876,48.0846294054533,0.380240618062402));
#227274=CARTESIAN_POINT('Origin',(-18.9238051190885,47.7686224850729,1.75031092590004));
#227275=CARTESIAN_POINT('Ctrl Pts',(-18.1525019309704,47.0307107796921,
1.21093983145414));
#227276=CARTESIAN_POINT('Ctrl Pts',(-18.1387064366982,47.0282354551925,
1.21136748175552));
#227277=CARTESIAN_POINT('Ctrl Pts',(-18.1249535437373,47.0260165423463,
1.21182067526973));
#227278=CARTESIAN_POINT('Ctrl Pts',(-18.1112687841567,47.0240480584609,
1.21230309426053));
#227279=CARTESIAN_POINT('Ctrl Pts',(-18.0571805990513,47.4980816611387,
1.08303331676382));
#227280=CARTESIAN_POINT('Ctrl Pts',(-18.048374772982,47.4966257673609,1.08346760531745));
#227281=CARTESIAN_POINT('Ctrl Pts',(-18.0395491797684,47.4953307928102,
1.0839284053808));
#227282=CARTESIAN_POINT('Ctrl Pts',(-18.0307116578761,47.494195200654,1.08441978055943));
#227283=CARTESIAN_POINT('Ctrl Pts',(-18.0042831639765,47.8346395583341,
1.44054181047473));
#227284=CARTESIAN_POINT('Ctrl Pts',(-17.9997355470122,47.833872579963,1.44095754462086));
#227285=CARTESIAN_POINT('Ctrl Pts',(-17.9951834362722,47.8331890412264,
1.44139708378901));
#227286=CARTESIAN_POINT('Ctrl Pts',(-17.9906319094929,47.8325878692301,
1.44186342547314));
#227287=CARTESIAN_POINT('Ctrl Pts',(-18.04901875065,47.6891185353861,1.91033321166543));
#227288=CARTESIAN_POINT('Ctrl Pts',(-18.0435535847789,47.6879909370886,
1.91072456355634));
#227289=CARTESIAN_POINT('Ctrl Pts',(-18.0381609000538,47.6869681744898,
1.91113616455887));
#227290=CARTESIAN_POINT('Ctrl Pts',(-18.0328608271363,47.6860451769919,
1.91156961035254));
#227291=CARTESIAN_POINT('',(-18.0370897396366,47.7137763813762,1.74192165795702));
#227292=CARTESIAN_POINT('Origin',(-18.1406640784279,47.173607398753,1.74193321238704));
#227293=CARTESIAN_POINT('',(-18.0224138997718,47.7111856502202,1.74307661776822));
#227294=CARTESIAN_POINT('Origin',(-18.033308686444,47.9697892490411,1.81893972661797));
#227295=CARTESIAN_POINT('Origin',(-18.109899075172,47.1681880932468,1.74307826537557));
#227296=CARTESIAN_POINT('Ctrl Pts',(-18.1142346259764,47.0244784498284,
1.21219903402341));
#227297=CARTESIAN_POINT('Ctrl Pts',(-18.0879198805602,47.0206263036391,
1.21311797246534));
#227298=CARTESIAN_POINT('Ctrl Pts',(-18.0495483504232,47.0163210395891,
1.21462710308066));
#227299=CARTESIAN_POINT('Ctrl Pts',(-18.0120699916785,47.0138651955091,
1.21646683797728));
#227300=CARTESIAN_POINT('Ctrl Pts',(-18.0001702230192,47.0132539193024,
1.2170956326802));
#227301=CARTESIAN_POINT('Ctrl Pts',(-18.0326261074342,47.4944437198201,
1.08431380107255));
#227302=CARTESIAN_POINT('Ctrl Pts',(-18.0156476111335,47.4922173497183,
1.08524958114387));
#227303=CARTESIAN_POINT('Ctrl Pts',(-17.990592414933,47.4898078599995,1.08679055534992));
#227304=CARTESIAN_POINT('Ctrl Pts',(-17.9653964825916,47.4886167040209,
1.08868527751746));
#227305=CARTESIAN_POINT('Ctrl Pts',(-17.9572891801082,47.4883534295819,
1.08933525665897));
#227306=CARTESIAN_POINT('Ctrl Pts',(-17.9916179997569,47.8327194014854,
1.44176281108095));
#227307=CARTESIAN_POINT('Ctrl Pts',(-17.9828718339466,47.8315413369984,
1.44265151702953));
#227308=CARTESIAN_POINT('Ctrl Pts',(-17.9700009265954,47.8302557901739,
1.44410348621165));
#227309=CARTESIAN_POINT('Ctrl Pts',(-17.957143846381,47.829594828288,1.44584451416236));
#227310=CARTESIAN_POINT('Ctrl Pts',(-17.9530192217517,47.8294434200386,
1.44643528172388));
#227311=CARTESIAN_POINT('Ctrl Pts',(-18.0340105206692,47.6862467070633,
1.91147604583691));
#227312=CARTESIAN_POINT('Ctrl Pts',(-18.0238006723179,47.6844453595493,
1.91230289327677));
#227313=CARTESIAN_POINT('Ctrl Pts',(-18.0092652497633,47.6823388631855,
1.91363790356867));
#227314=CARTESIAN_POINT('Ctrl Pts',(-17.9959253706369,47.6809202370669,
1.91517696668612));
#227315=CARTESIAN_POINT('Ctrl Pts',(-17.9918169092262,47.6805278042382,
1.91568992590575));
#227316=CARTESIAN_POINT('',(-17.9810260603534,47.7062894352623,1.74725348275004));
#227317=CARTESIAN_POINT('Origin',(-18.0229476372164,47.1578853706956,1.74727671752748));
#227318=CARTESIAN_POINT('Origin',(-18.050146140975,47.842405485251,1.79912147870574));
#227319=CARTESIAN_POINT('Ctrl Pts',(-18.0046979424267,47.0140281677089,
1.21671260918703));
#227320=CARTESIAN_POINT('Ctrl Pts',(-17.9755935969479,47.0030466273369,
1.22080545925542));
#227321=CARTESIAN_POINT('Ctrl Pts',(-17.9462620423711,46.9936409606034,
1.22431282846662));
#227322=CARTESIAN_POINT('Ctrl Pts',(-17.9168623456524,46.9860165304711,
1.22694502104721));
#227323=CARTESIAN_POINT('Ctrl Pts',(-17.9582751926294,47.5063415670472,
1.08484167359045));
#227324=CARTESIAN_POINT('Ctrl Pts',(-17.9473768036578,47.4946372227669,
1.07978349160931));
#227325=CARTESIAN_POINT('Ctrl Pts',(-17.9371512450415,47.4834542123568,
1.07467079299511));
#227326=CARTESIAN_POINT('Ctrl Pts',(-17.9277397169076,47.4728818683234,
1.06962655806413));
#227327=CARTESIAN_POINT('Ctrl Pts',(-17.9538687085183,47.8502189137045,
1.46383882744708));
#227328=CARTESIAN_POINT('Ctrl Pts',(-17.946781994775,47.8450328367657,1.4529203912975));
#227329=CARTESIAN_POINT('Ctrl Pts',(-17.9405092853731,47.8399678203175,
1.4419348756212));
#227330=CARTESIAN_POINT('Ctrl Pts',(-17.9352003183014,47.8350111573775,
1.43116302704712));
#227331=CARTESIAN_POINT('Ctrl Pts',(-17.9962699845483,47.6717370592192,
1.94159257071064));
#227332=CARTESIAN_POINT('Ctrl Pts',(-17.9744559498322,47.6732225290569,
1.9344769439509));
#227333=CARTESIAN_POINT('Ctrl Pts',(-17.9526847189837,47.6755182993372,
1.92675180816913));
#227334=CARTESIAN_POINT('Ctrl Pts',(-17.9311316888427,47.6786345694148,
1.91842921560763));
#227335=CARTESIAN_POINT('',(-17.9329047924013,47.7049221465643,1.75031194415709));
#227336=CARTESIAN_POINT('Origin',(-17.866908452408,49.1395824325095,0.902096915441462));
#227337=CARTESIAN_POINT('Origin',(-17.9219271293044,47.1550295458687,1.75031599767983));
#227338=CARTESIAN_POINT('Ctrl Pts',(-18.8528805189873,47.5691087184043,
1.19491698166186));
#227339=CARTESIAN_POINT('Ctrl Pts',(-18.8449283883323,47.5577954476279,
1.19444108909512));
#227340=CARTESIAN_POINT('Ctrl Pts',(-18.8366254194369,47.5464223153008,
1.19403093957217));
#227341=CARTESIAN_POINT('Ctrl Pts',(-18.8279817986867,47.5350449375557,
1.1937041793626));
#227342=CARTESIAN_POINT('Ctrl Pts',(-18.498153857072,47.8285894242592,1.14681242195317));
#227343=CARTESIAN_POINT('Ctrl Pts',(-18.4928502824008,47.8208933178465,
1.1463302772853));
#227344=CARTESIAN_POINT('Ctrl Pts',(-18.4872560819583,47.813105585379,1.14591406480194));
#227345=CARTESIAN_POINT('Ctrl Pts',(-18.4813782238747,47.8052754249124,
1.14558216438006));
#227346=CARTESIAN_POINT('Ctrl Pts',(-18.2646901108706,47.9826414479112,
1.4892126186551));
#227347=CARTESIAN_POINT('Ctrl Pts',(-18.2617762182886,47.9784619251551,
1.48877497609227));
#227348=CARTESIAN_POINT('Ctrl Pts',(-18.2587209993947,47.9742488110573,
1.48840191723806));
#227349=CARTESIAN_POINT('Ctrl Pts',(-18.2555282263711,47.9700252151459,
1.48810660578178));
#227350=CARTESIAN_POINT('Ctrl Pts',(-18.3654565467417,47.8907374535872,
1.90977771160178));
#227351=CARTESIAN_POINT('Ctrl Pts',(-18.3624935773905,47.886766079546,1.90939473068369));
#227352=CARTESIAN_POINT('Ctrl Pts',(-18.3594914764312,47.8828560124107,
1.90907467652792));
#227353=CARTESIAN_POINT('Ctrl Pts',(-18.3564537574636,47.8790083923053,
1.90882430710253));
#227354=CARTESIAN_POINT('',(-18.3381983737086,47.8986768685195,1.74029106006287));
#227355=CARTESIAN_POINT('Origin',(-17.6504989562375,49.059158228218,2.79325702849498));
#227356=CARTESIAN_POINT('Origin',(-18.7730645916545,47.5619521051877,1.74029267114662));
#227357=CARTESIAN_POINT('Ctrl Pts',(-18.9611570665775,47.7445427239786,
1.20850203834969));
#227358=CARTESIAN_POINT('Ctrl Pts',(-18.9366651574527,47.6850771668315,
1.20077704805915));
#227359=CARTESIAN_POINT('Ctrl Pts',(-18.8834923390217,47.5901257018771,
1.19632145563173));
#227360=CARTESIAN_POINT('Ctrl Pts',(-18.789541555429,47.4700943603668,1.19315246123264));
#227361=CARTESIAN_POINT('Ctrl Pts',(-18.7100222626137,47.3873951112898,
1.19190517278554));
#227362=CARTESIAN_POINT('Ctrl Pts',(-18.6207411246185,47.3118539496842,
1.19113923060695));
#227363=CARTESIAN_POINT('Ctrl Pts',(-18.5230582281685,47.2454772850075,
1.19115398049232));
#227364=CARTESIAN_POINT('Ctrl Pts',(-18.4188378075551,47.1897583514003,
1.19148043479292));
#227365=CARTESIAN_POINT('Ctrl Pts',(-18.3115932824523,47.146221938829,1.19267048507453));
#227366=CARTESIAN_POINT('Ctrl Pts',(-18.2071141623354,47.1156612982551,
1.19439581652252));
#227367=CARTESIAN_POINT('Ctrl Pts',(-18.0776742743983,47.0906028836067,
1.19812466019638));
#227368=CARTESIAN_POINT('Ctrl Pts',(-17.9908741409133,47.0851096575147,
1.20352598198707));
#227369=CARTESIAN_POINT('Ctrl Pts',(-17.9447220946575,47.0862348893165,
1.21166778923239));
#227370=CARTESIAN_POINT('Ctrl Pts',(-18.5678686167787,47.9484375753994,
1.15276894262266));
#227371=CARTESIAN_POINT('Ctrl Pts',(-18.550514787181,47.9051521471958,1.14466206972509));
#227372=CARTESIAN_POINT('Ctrl Pts',(-18.5154506621814,47.8410903683877,
1.14017445983478));
#227373=CARTESIAN_POINT('Ctrl Pts',(-18.4564999559954,47.7647764488434,
1.13698213613056));
#227374=CARTESIAN_POINT('Ctrl Pts',(-18.4075809980993,47.7134474586578,
1.13573185381199));
#227375=CARTESIAN_POINT('Ctrl Pts',(-18.3524728917588,47.6666061535056,
1.13496334721688));
#227376=CARTESIAN_POINT('Ctrl Pts',(-18.2925565181549,47.6258838184391,
1.13497817399214));
#227377=CARTESIAN_POINT('Ctrl Pts',(-18.2284300793388,47.5916942206953,
1.13530539296264));
#227378=CARTESIAN_POINT('Ctrl Pts',(-18.1617198822742,47.5648982106568,
1.13649983506441));
#227379=CARTESIAN_POINT('Ctrl Pts',(-18.0965917702579,47.546274351096,1.13823198027731));
#227380=CARTESIAN_POINT('Ctrl Pts',(-18.0124215189711,47.5306488538108,
1.14199400591815));
#227381=CARTESIAN_POINT('Ctrl Pts',(-17.9493563078078,47.5272564279624,
1.14750957163572));
#227382=CARTESIAN_POINT('Ctrl Pts',(-17.9100184667429,47.5279250839799,
1.15608783778768));
#227383=CARTESIAN_POINT('Ctrl Pts',(-18.2997760193574,48.0499710835457,
1.49449118040053));
#227384=CARTESIAN_POINT('Ctrl Pts',(-18.2906166132649,48.0274471441516,
1.48872578581738));
#227385=CARTESIAN_POINT('Ctrl Pts',(-18.2713784012313,47.9927345504645,
1.48443448683288));
#227386=CARTESIAN_POINT('Ctrl Pts',(-18.2381308939726,47.9500101354627,
1.48138520532513));
#227387=CARTESIAN_POINT('Ctrl Pts',(-18.210232420365,47.9208835602215,1.48015327971628));
#227388=CARTESIAN_POINT('Ctrl Pts',(-18.1788635578317,47.894289174276,1.4794004951915));
#227389=CARTESIAN_POINT('Ctrl Pts',(-18.1446363290441,47.8710292766345,
1.47941485159066));
#227390=CARTESIAN_POINT('Ctrl Pts',(-18.1080688222789,47.8515026498211,
1.47973738190032));
#227391=CARTESIAN_POINT('Ctrl Pts',(-18.0702610832063,47.8362251222548,
1.48090489597507));
#227392=CARTESIAN_POINT('Ctrl Pts',(-18.0333940308622,47.8255470043001,
1.48259526429612));
#227393=CARTESIAN_POINT('Ctrl Pts',(-17.9868561796925,47.8167035016311,
1.48615383757246));
#227394=CARTESIAN_POINT('Ctrl Pts',(-17.9540077028769,47.8147730209659,
1.49096892531119));
#227395=CARTESIAN_POINT('Ctrl Pts',(-17.9351033011358,47.8151619568993,
1.49687108654618));
#227396=CARTESIAN_POINT('Ctrl Pts',(-18.4052180715992,47.9550910081045,
1.91712554851172));
#227397=CARTESIAN_POINT('Ctrl Pts',(-18.3977187973779,47.9386781918262,
1.91425604152244));
#227398=CARTESIAN_POINT('Ctrl Pts',(-18.3773639016305,47.9045876249187,
1.91020753583985));
#227399=CARTESIAN_POINT('Ctrl Pts',(-18.3367133981607,47.8542102606953,
1.90733516530514));
#227400=CARTESIAN_POINT('Ctrl Pts',(-18.3007839210054,47.8175517764311,
1.90612594284808));
#227401=CARTESIAN_POINT('Ctrl Pts',(-18.2607304435064,47.7839963026965,
1.90539260308029));
#227402=CARTESIAN_POINT('Ctrl Pts',(-18.2163186835471,47.7538311939669,
1.90540637739637));
#227403=CARTESIAN_POINT('Ctrl Pts',(-18.1692467450938,47.7285186084886,
1.90572310933888));
#227404=CARTESIAN_POINT('Ctrl Pts',(-18.1219367485348,47.7088678757355,
1.90685731908452));
#227405=CARTESIAN_POINT('Ctrl Pts',(-18.0760621002197,47.6947841822594,
1.90849601858289));
#227406=CARTESIAN_POINT('Ctrl Pts',(-18.0246598711349,47.6837894705788,
1.9118029671376));
#227407=CARTESIAN_POINT('Ctrl Pts',(-18.0005196585979,47.6813278582237,
1.91575171907004));
#227408=CARTESIAN_POINT('Ctrl Pts',(-17.9967400829856,47.6818730340545,
1.91834413499222));
#227409=CARTESIAN_POINT('Ctrl Pts',(-18.3381970750486,47.898677874542,1.740291060074));
#227410=CARTESIAN_POINT('Ctrl Pts',(-18.331750542525,47.8903561440267,1.73967497941554));
#227411=CARTESIAN_POINT('Ctrl Pts',(-18.3248853653632,47.8820320577234,
1.7391474683534));
#227412=CARTESIAN_POINT('Ctrl Pts',(-18.3176544329907,47.8738428731137,
1.73869430611909));
#227413=CARTESIAN_POINT('Ctrl Pts',(-18.3151007599863,47.8709507841563,
1.73853426753696));
#227414=CARTESIAN_POINT('Ctrl Pts',(-18.3125014694837,47.8680755188378,
1.73838350190475));
#227415=CARTESIAN_POINT('Ctrl Pts',(-18.3098588890798,47.8652204459913,
1.73824088814682));
#227416=CARTESIAN_POINT('Ctrl Pts',(-18.304796258433,47.8597507243243,1.73796767005267));
#227417=CARTESIAN_POINT('Ctrl Pts',(-18.2995747370714,47.8543551081938,
1.73772437169675));
#227418=CARTESIAN_POINT('Ctrl Pts',(-18.2942106577485,47.8490572461781,
1.73750310941785));
#227419=CARTESIAN_POINT('Ctrl Pts',(-18.2915286180871,47.8464083151701,
1.7373924782784));
#227420=CARTESIAN_POINT('Ctrl Pts',(-18.2888109389698,47.8437838226854,
1.73728735615813));
#227421=CARTESIAN_POINT('Ctrl Pts',(-18.2860596660718,47.8411867272444,
1.7371867502131));
#227422=CARTESIAN_POINT('Ctrl Pts',(-18.2851944971994,47.8403700412166,
1.7371551135361));
#227423=CARTESIAN_POINT('Ctrl Pts',(-18.2843259993005,47.8395560577166,
1.73712392978664));
#227424=CARTESIAN_POINT('Ctrl Pts',(-18.2834542425932,47.8387448750367,
1.73709316211219));
#227425=CARTESIAN_POINT('Ctrl Pts',(-18.2829398880575,47.8382662604334,
1.73707500854622));
#227426=CARTESIAN_POINT('Ctrl Pts',(-18.2824243990541,47.8377886208599,
1.73705699982555));
#227427=CARTESIAN_POINT('Ctrl Pts',(-18.2819077818346,47.8373119640319,
1.73703913784418));
#227428=CARTESIAN_POINT('Ctrl Pts',(-18.2809860224037,47.8364615027814,
1.7370072681171));
#227429=CARTESIAN_POINT('Ctrl Pts',(-18.2805830604112,47.8360920210951,
1.73699354225144));
#227430=CARTESIAN_POINT('Ctrl Pts',(-18.2796626916835,47.8352531973274,
1.73696269115871));
#227431=CARTESIAN_POINT('Ctrl Pts',(-18.2791929520551,47.8348250767785,
1.73694694531643));
#227432=CARTESIAN_POINT('Ctrl Pts',(-18.2785882191987,47.834274877001,1.7369267640368));
#227433=CARTESIAN_POINT('Ctrl Pts',(-18.2777066332071,47.8334799027785,
1.73689802262802));
#227434=CARTESIAN_POINT('Ctrl Pts',(-18.2689796698476,47.8256103234314,
1.73661350673993));
#227435=CARTESIAN_POINT('Ctrl Pts',(-18.2607723312423,47.8187641966579,
1.73640240022882));
#227436=CARTESIAN_POINT('Ctrl Pts',(-18.2532562356327,47.8128135407521,
1.73624997088312));
#227437=CARTESIAN_POINT('Ctrl Pts',(-18.2503473671618,47.8105105264951,
1.73619097789783));
#227438=CARTESIAN_POINT('Ctrl Pts',(-18.2475414712459,47.8083416790848,
1.73614068558991));
#227439=CARTESIAN_POINT('Ctrl Pts',(-18.2448464872613,47.806299902985,1.73609799100007));
#227440=CARTESIAN_POINT('Ctrl Pts',(-18.2378513494,47.8010002405821,1.73598717232969));
#227441=CARTESIAN_POINT('Ctrl Pts',(-18.2316075068543,47.7965555414219,
1.73592593202787));
#227442=CARTESIAN_POINT('Ctrl Pts',(-18.2262277717144,47.7928553745659,
1.7358879121853));
#227443=CARTESIAN_POINT('Ctrl Pts',(-18.2207551315273,47.7890913078769,
1.73584923576109));
#227444=CARTESIAN_POINT('Ctrl Pts',(-18.2161757473812,47.7860968066664,
1.73583508632398));
#227445=CARTESIAN_POINT('Ctrl Pts',(-18.2125599903378,47.7837805156507,
1.73583238439565));
#227446=CARTESIAN_POINT('Ctrl Pts',(-18.2119447346139,47.7833863765289,
1.73583192463664));
#227447=CARTESIAN_POINT('Ctrl Pts',(-18.2113572868549,47.7830119495033,
1.73583182052803));
#227448=CARTESIAN_POINT('Ctrl Pts',(-18.2107978850875,47.7826568812991,
1.7358320344557));
#227449=CARTESIAN_POINT('Ctrl Pts',(-18.2088744279561,47.7814360083784,
1.73583277002847));
#227450=CARTESIAN_POINT('Ctrl Pts',(-18.2072828238399,47.7804436603087,
1.73583721414276));
#227451=CARTESIAN_POINT('Ctrl Pts',(-18.206030340914,47.7796683554961,1.73584432477108));
#227452=CARTESIAN_POINT('Ctrl Pts',(-18.2054040994511,47.7792807030898,
1.73584788008525));
#227453=CARTESIAN_POINT('Ctrl Pts',(-18.2048625650896,47.778947432842,1.73585210504049));
#227454=CARTESIAN_POINT('Ctrl Pts',(-18.2044492600352,47.7786937233078,
1.73585720441773));
#227455=CARTESIAN_POINT('Ctrl Pts',(-18.2040359549809,47.7784400137736,
1.73586230379496));
#227456=CARTESIAN_POINT('Ctrl Pts',(-18.2036668524249,47.7782102427833,
1.73586752270418));
#227457=CARTESIAN_POINT('Ctrl Pts',(-18.202054381726,47.7772329214616,1.73590151737363));
#227458=CARTESIAN_POINT('Ctrl Pts',(-18.2020105122518,47.7772063320963,
1.73590244224518));
#227459=CARTESIAN_POINT('Ctrl Pts',(-18.2019666379818,47.777179749108,1.73590336716107));
#227460=CARTESIAN_POINT('Ctrl Pts',(-18.2019227589203,47.7771531725011,
1.7359042921193));
#227461=CARTESIAN_POINT('Ctrl Pts',(-18.1872271499234,47.7682523571846,
1.73621407140837));
#227462=CARTESIAN_POINT('Ctrl Pts',(-18.1719925040009,47.7600679280824,
1.73652815685121));
#227463=CARTESIAN_POINT('Ctrl Pts',(-18.1564172064631,47.7527104776648,
1.73694177655101));
#227464=CARTESIAN_POINT('Ctrl Pts',(-18.1412564648018,47.7455488549224,
1.7373443872491));
#227465=CARTESIAN_POINT('Ctrl Pts',(-18.1257736806863,47.7391711111508,
1.73784197005074));
#227466=CARTESIAN_POINT('Ctrl Pts',(-18.1101241209673,47.7336191102619,
1.73839761588025));
#227467=CARTESIAN_POINT('Ctrl Pts',(-18.0951499367863,47.728306712637,1.7389292821469));
#227468=CARTESIAN_POINT('Ctrl Pts',(-18.0800228119777,47.7237501980338,
1.73951378441591));
#227469=CARTESIAN_POINT('Ctrl Pts',(-18.065216423768,47.7200164346191,1.74025648954271));
#227470=CARTESIAN_POINT('Ctrl Pts',(-18.0556110924137,47.7175942345329,
1.74073830379344));
#227471=CARTESIAN_POINT('Ctrl Pts',(-18.0461410135342,47.7155181169529,
1.74128673394525));
#227472=CARTESIAN_POINT('Ctrl Pts',(-18.0370892917354,47.7137787122132,
1.74192165794432));
#227473=CARTESIAN_POINT('Origin',(29.0594497353637,47.7948977347685,3.70032794562661));
#227474=CARTESIAN_POINT('',(25.6555035154014,46.2214778347958,11.7003279438354));
#227475=CARTESIAN_POINT('Origin',(29.0594497355252,47.7948977297406,11.7003279449072));
#227476=CARTESIAN_POINT('',(25.6555035132187,46.2214778436307,3.7003279438995));
#227477=CARTESIAN_POINT('',(25.6555035131943,46.2214778389152,7.70032794368547));
#227478=CARTESIAN_POINT('Origin',(29.0594497353646,47.7948977347694,3.70032794513193));
#227479=CARTESIAN_POINT('Origin',(25.1285481396255,43.6264669504088,3.52480033985046));
#227480=CARTESIAN_POINT('',(25.226336157054,43.7722305046543,3.70032794389957));
#227481=CARTESIAN_POINT('',(25.6984221515576,44.4759254452342,3.7003279439157));
#227482=CARTESIAN_POINT('',(25.2263386866165,43.772234277931,11.7003279438484));
#227483=CARTESIAN_POINT('',(25.2263361571958,43.7722305045594,3.7003279438931));
#227484=CARTESIAN_POINT('',(25.6984221513858,44.4759254451137,11.7003279438477));
#227485=CARTESIAN_POINT('Origin',(-42.1337018108824,38.0643653168194,3.70032794390951));
#227486=CARTESIAN_POINT('',(-38.6741772609835,36.6172336990199,11.7003279439071));
#227487=CARTESIAN_POINT('',(-38.6741772609567,36.6172336961377,3.70032794406079));
#227488=CARTESIAN_POINT('',(-38.6741772591584,36.6172336929178,7.70032794389152));
#227489=CARTESIAN_POINT('',(-38.4030393269219,37.6840267471415,3.70032794556472));
#227490=CARTESIAN_POINT('Origin',(-42.1337018108798,38.0643653168188,3.7003279437053));
#227491=CARTESIAN_POINT('',(-38.4030393272781,37.6840267500353,11.7003279428633));
#227492=CARTESIAN_POINT('',(-38.4030393264158,37.6840267499269,7.70032794375453));
#227493=CARTESIAN_POINT('Origin',(-42.1337018107155,38.0643653199894,11.7003279435463));
#227494=CARTESIAN_POINT('Origin',(6.75287992892052,48.1031688767392,1.87583949689042));
#227495=CARTESIAN_POINT('',(6.752926180679,47.8289783552962,1.20031228979336));
#227496=CARTESIAN_POINT('Ctrl Pts',(6.75292643951274,47.8289810988477,1.20031217759405));
#227497=CARTESIAN_POINT('Ctrl Pts',(6.75287337837532,47.8316802122641,1.26448392910017));
#227498=CARTESIAN_POINT('Ctrl Pts',(6.75284221785621,47.8343779198763,1.43115049370726));
#227499=CARTESIAN_POINT('Ctrl Pts',(6.75283286300239,47.8370730876168,1.70031191939383));
#227500=CARTESIAN_POINT('',(6.75031779421168,34.582106786564,1.20031194555757));
#227501=CARTESIAN_POINT('',(6.75031779407441,34.5821067868357,1.70451896011691));
#227502=CARTESIAN_POINT('',(6.75031779257573,34.5820989738911,1.20031195202117));
#227503=CARTESIAN_POINT('Origin',(7.25282984401616,47.838808564411,1.20031194758575));
#227504=CARTESIAN_POINT('',(7.33472546222103,48.3320560725107,1.20031194401356));
#227505=CARTESIAN_POINT('Origin',(7.25282984401638,47.8388085644107,1.20031194724852));
#227506=CARTESIAN_POINT('',(7.33472546291303,48.3320560765851,1.20031194444039));
#227507=CARTESIAN_POINT('Origin',(0.00581675235302725,4.23662904821086,
1.70331195926487));
#227508=CARTESIAN_POINT('',(36.7875004867302,29.6379543956735,1.20031194463387));
#227509=CARTESIAN_POINT('Origin',(0.00581675234322176,4.23662904801262,
1.20031195645119));
#227510=CARTESIAN_POINT('',(36.7875004859618,29.6379543973336,1.45031194366148));
#227511=CARTESIAN_POINT('Origin',(36.3760753018249,29.3538253344785,1.70031194384038));
#227512=CARTESIAN_POINT('',(36.676936780813,28.9544728991149,1.20031194351021));
#227513=CARTESIAN_POINT('',(36.6769367735809,28.9544728997932,1.45031198190793));
#227514=CARTESIAN_POINT('Origin',(36.3760753018145,29.3538253342801,1.20031194404774));
#227515=CARTESIAN_POINT('Origin',(29.1020115791492,23.2477288031116,1.02478433633785));
#227516=CARTESIAN_POINT('',(29.2505395237595,23.3596257455976,1.20031194362333));
#227517=CARTESIAN_POINT('',(36.6769367833258,28.9544729069827,1.2003119434921));
#227518=CARTESIAN_POINT('',(29.2505395238753,23.3596257455669,1.35031226101972));
#227519=CARTESIAN_POINT('Origin',(37.8453371298944,27.3306607654723,1.87583959885238));
#227520=CARTESIAN_POINT('',(37.7002262980009,27.2213377877056,1.20031194416001));
#227521=CARTESIAN_POINT('',(37.7002263776061,27.221337683532,1.20031194602404));
#227522=CARTESIAN_POINT('',(30.4539850945345,21.762215729602,1.20031194534455));
#227523=CARTESIAN_POINT('',(30.4539850945509,21.7622157295506,1.35031226159825));
#227524=CARTESIAN_POINT('',(30.4539850945748,21.7622157295901,1.20031194602056));
#227525=CARTESIAN_POINT('Origin',(38.0004542507405,26.8215084528254,1.20031194252341));
#227526=CARTESIAN_POINT('',(38.4294896121045,27.0782763816595,1.20031194386421));
#227527=CARTESIAN_POINT('Origin',(38.0004542507405,26.8215084528254,1.20031194460736));
#227528=CARTESIAN_POINT('Ctrl Pts',(38.4294898480223,27.0782765299879,1.20031194265906));
#227529=CARTESIAN_POINT('Ctrl Pts',(38.429585252409,27.0781176592615,1.36697860932458));
#227530=CARTESIAN_POINT('Ctrl Pts',(38.4296350131908,27.0780339521701,1.53364527597375));
#227531=CARTESIAN_POINT('Ctrl Pts',(38.4297114664763,27.0779044118478,1.70031194295575));
#227532=CARTESIAN_POINT('Origin',(0.00581675235302725,4.23662904821086,
1.70331198636887));
#227533=CARTESIAN_POINT('',(44.6748042173465,5.91029167183933,1.20031194460928));
#227534=CARTESIAN_POINT('Origin',(0.00581675234307966,4.23662904801191,
1.20031193475832));
#227535=CARTESIAN_POINT('',(44.6748042173465,5.91029167183933,1.20031194460928));
#227536=CARTESIAN_POINT('Origin',(44.1751546391471,5.89157536959405,1.70331235251382));
#227537=CARTESIAN_POINT('',(44.1756958208522,5.39162747575205,1.20031201764021));
#227538=CARTESIAN_POINT('Ctrl Pts',(44.1756958208521,5.39162747575206,1.20031201764028));
#227539=CARTESIAN_POINT('Ctrl Pts',(44.1770341640934,5.39157710986818,1.23605099735519));
#227540=CARTESIAN_POINT('Ctrl Pts',(44.1784775074978,5.39158609596926,1.2941083222026));
#227541=CARTESIAN_POINT('Ctrl Pts',(44.1791740642912,5.39159152127922,1.36962734847465));
#227542=CARTESIAN_POINT('Ctrl Pts',(44.179261022828,5.39159223119569,1.40366097597848));
#227543=CARTESIAN_POINT('Ctrl Pts',(44.1792719804802,5.39159232132022,1.42672079825815));
#227544=CARTESIAN_POINT('Ctrl Pts',(44.1792466607673,5.39159211231762,1.44052511460998));
#227545=CARTESIAN_POINT('Ctrl Pts',(44.1789384587871,5.3915896110401,1.52882950991609));
#227546=CARTESIAN_POINT('Ctrl Pts',(44.1804526512847,5.39159253363276,1.61215459286667));
#227547=CARTESIAN_POINT('Ctrl Pts',(44.1840274171746,5.39164672666288,1.70031174154169));
#227548=CARTESIAN_POINT('Origin',(44.1751546391366,5.89157536939481,1.20031194653983));
#227549=CARTESIAN_POINT('Origin',(35.7526988067268,5.3931713600241,1.02478433785684));
#227550=CARTESIAN_POINT('',(35.9282264085045,5.39313809812995,1.20031194745152));
#227551=CARTESIAN_POINT('',(44.1756958081842,5.3915752683902,1.2003119435353));
#227552=CARTESIAN_POINT('',(35.9282264081993,5.39313809866272,1.35010292126914));
#227553=CARTESIAN_POINT('Origin',(44.3608902129147,3.39154013996776,1.87583965000996));
#227554=CARTESIAN_POINT('',(44.1763056115179,3.39153031327186,1.20031194401051));
#227555=CARTESIAN_POINT('Ctrl Pts',(44.17629999197,3.39152710769747,1.20031219899532));
#227556=CARTESIAN_POINT('Ctrl Pts',(44.1793545402411,3.3915745393038,1.26822705127794));
#227557=CARTESIAN_POINT('Ctrl Pts',(44.1820661890247,3.39157402560255,1.43489362793201));
#227558=CARTESIAN_POINT('Ctrl Pts',(44.1847762950323,3.39162582612322,1.70031194104239));
#227559=CARTESIAN_POINT('',(35.9278474230513,3.39313813502443,1.20031195434194));
#227560=CARTESIAN_POINT('',(35.9278474232596,3.39313813552181,1.35010302958342));
#227561=CARTESIAN_POINT('',(35.9278431552691,3.39313813626759,1.20031195447041));
#227562=CARTESIAN_POINT('Origin',(44.1856773442183,2.89157333887445,1.19731194816119));
#227563=CARTESIAN_POINT('',(44.6854479973684,2.8764308016018,1.20031194600621));
#227564=CARTESIAN_POINT('Origin',(44.1856773442184,2.89157333887559,1.20031192931819));
#227565=CARTESIAN_POINT('',(44.6854480001129,2.87643080151824,1.20031194700516));
#227566=CARTESIAN_POINT('Origin',(0.00581675235309831,4.23662904820986,
1.70031194266876));
#227567=CARTESIAN_POINT('',(43.5948352291637,-5.66877634229996,1.20031194290405));
#227568=CARTESIAN_POINT('',(43.5948352292593,-5.66877634210272,1.4503119405947));
#227569=CARTESIAN_POINT('Origin',(0.00581675233661372,4.23662904801233,
1.20031207130864));
#227570=CARTESIAN_POINT('Origin',(5.74459828797188,4.39885764134601,1.70031193622677));
#227571=CARTESIAN_POINT('',(29.9742963382159,-26.3731982357424,1.20031194487346));
#227572=CARTESIAN_POINT('Origin',(5.74459828796165,4.39885764114749,1.20031193615816));
#227573=CARTESIAN_POINT('',(29.9742963373355,-26.3731982362353,1.45031194403686));
#227574=CARTESIAN_POINT('Origin',(29.6649780091521,-25.9803596121867,1.70031194409091));
#227575=CARTESIAN_POINT('',(29.2604355889406,-26.2742055593878,1.20031194391245));
#227576=CARTESIAN_POINT('',(29.2604355890822,-26.2742055576183,1.45031195916879));
#227577=CARTESIAN_POINT('Origin',(29.6649780091417,-25.9803596118735,1.20031194460445));
#227578=CARTESIAN_POINT('Origin',(24.1890871894506,-19.2923978147573,1.87583958022913));
#227579=CARTESIAN_POINT('',(24.2922433261515,-19.4344145448224,1.20031194380708));
#227580=CARTESIAN_POINT('',(29.2604355908086,-26.2742055601342,1.20031194390691));
#227581=CARTESIAN_POINT('',(24.2922433266676,-19.4344145454517,1.35031227728213));
#227582=CARTESIAN_POINT('Origin',(27.7454219902899,-27.591605928736,1.02478437151383));
#227583=CARTESIAN_POINT('',(27.6422658709345,-27.4495892138165,1.20031194622541));
#227584=CARTESIAN_POINT('',(27.6422658713328,-27.4495892097011,1.45031194417534));
#227585=CARTESIAN_POINT('',(22.674073582926,-20.6097981759848,1.20031194543969));
#227586=CARTESIAN_POINT('',(22.6740735831245,-20.6097981765262,1.35031227775904));
#227587=CARTESIAN_POINT('',(22.6740735828627,-20.6097981756577,1.20031194613198));
#227588=CARTESIAN_POINT('Origin',(27.2377233948541,-27.743435070287,1.20031194440195));
#227589=CARTESIAN_POINT('',(27.5156544994121,-28.159072299124,1.20031194346907));
#227590=CARTESIAN_POINT('Origin',(27.237723394854,-27.7434350702868,1.20031194483737));
#227591=CARTESIAN_POINT('',(27.5156544985806,-28.1590722993846,1.45031194393788));
#227592=CARTESIAN_POINT('Origin',(5.74459828797188,4.39885764134686,1.70331196216281));
#227593=CARTESIAN_POINT('',(7.2565757016423,-34.7382298189058,1.20031194437182));
#227594=CARTESIAN_POINT('Origin',(5.74459828796151,4.39885764114862,1.20031193179429));
#227595=CARTESIAN_POINT('',(7.2565757016423,-34.7382298189058,1.20031194437182));
#227596=CARTESIAN_POINT('Origin',(7.23727681971887,-34.2386024144591,1.70331208950081));
#227597=CARTESIAN_POINT('',(6.73733040933712,-34.2392709136487,1.20031202214584));
#227598=CARTESIAN_POINT('Ctrl Pts',(6.73733040933713,-34.2392709136493,
1.20031202214587));
#227599=CARTESIAN_POINT('Ctrl Pts',(6.7372790498007,-34.2405972429565,1.23580174180328));
#227600=CARTESIAN_POINT('Ctrl Pts',(6.7372882516035,-34.2420271176673,1.29367209773409));
#227601=CARTESIAN_POINT('Ctrl Pts',(6.73729374784926,-34.2427159196095,
1.36930010539224));
#227602=CARTESIAN_POINT('Ctrl Pts',(6.73729446028226,-34.2428012599689,
1.40345053553268));
#227603=CARTESIAN_POINT('Ctrl Pts',(6.73729454653298,-34.2428115178041,
1.42660380301059));
#227604=CARTESIAN_POINT('Ctrl Pts',(6.73729432939211,-34.2427857796517,
1.4405494002807));
#227605=CARTESIAN_POINT('Ctrl Pts',(6.73729179303618,-34.2424801612223,
1.5286335865183));
#227606=CARTESIAN_POINT('Ctrl Pts',(6.73729501039605,-34.2439958285366,
1.61195867260461));
#227607=CARTESIAN_POINT('Ctrl Pts',(6.73734986184616,-34.2475800638115,
1.70031173401543));
#227608=CARTESIAN_POINT('Origin',(7.23727681970857,-34.2386024146583,1.20031194512201));
#227609=CARTESIAN_POINT('Origin',(6.73891200706827,-25.6092428650956,1.87583988319801));
#227610=CARTESIAN_POINT('',(6.73887874528248,-25.7847704682686,1.20031194384417));
#227611=CARTESIAN_POINT('',(6.73727668458042,-34.2392709005406,1.20031194379237));
#227612=CARTESIAN_POINT('',(6.73887874596339,-25.784770467757,1.70451898291397));
#227613=CARTESIAN_POINT('Origin',(4.73724384662539,-34.4123765983642,1.02478438587596));
#227614=CARTESIAN_POINT('',(4.73723219702443,-34.2284851415738,1.200311947646));
#227615=CARTESIAN_POINT('Ctrl Pts',(4.73722884863986,-34.2284787413344,
1.20031204597589));
#227616=CARTESIAN_POINT('Ctrl Pts',(4.73727815840062,-34.2313041795365,
1.36697868335565));
#227617=CARTESIAN_POINT('Ctrl Pts',(4.73727768833466,-34.2337848551003,
1.53364530814646));
#227618=CARTESIAN_POINT('Ctrl Pts',(4.73733127243964,-34.236265228928,1.70031193034009));
#227619=CARTESIAN_POINT('',(4.73887878170039,-25.7843914836147,1.20031194598617));
#227620=CARTESIAN_POINT('',(4.73887878177663,-25.7843914835692,1.44507119127468));
#227621=CARTESIAN_POINT('',(4.7388787826501,-25.7843869463309,1.20031195387554));
#227622=CARTESIAN_POINT('Origin',(5.74459828797188,4.39885764134587,1.70031192902016));
#227623=CARTESIAN_POINT('',(0.120860230711344,-34.3615765770849,1.20031194351093));
#227624=CARTESIAN_POINT('',(0.120860232148701,-34.3615765769437,1.45031194344398));
#227625=CARTESIAN_POINT('',(4.21786429108423,-34.7376569403869,1.20031194641797));
#227626=CARTESIAN_POINT('Ctrl Pts',(4.21786429109062,-34.7376569402346,
1.2003119475839));
#227627=CARTESIAN_POINT('Ctrl Pts',(4.21783736199636,-34.7376558933999,
1.36697861385315));
#227628=CARTESIAN_POINT('Ctrl Pts',(4.21783473981101,-34.7376557909672,
1.53364527910057));
#227629=CARTESIAN_POINT('Ctrl Pts',(4.21784855750005,-34.737656329533,1.70031194496275));
#227630=CARTESIAN_POINT('Origin',(5.744598287937,4.39885764088928,1.20031260108746));
#227631=CARTESIAN_POINT('Origin',(-4.45299913019888,-44.2408241744036,1.02478434041565));
#227632=CARTESIAN_POINT('',(-4.45251689576393,-40.0652384213685,1.20031194409899));
#227633=CARTESIAN_POINT('',(-4.45251689565548,-40.0652384211583,7.56299338534391));
#227634=CARTESIAN_POINT('',(-4.45231532081266,-38.319835347931,1.20031194423959));
#227635=CARTESIAN_POINT('',(-4.45231532084101,-38.3198353473873,1.45031194429464));
#227636=CARTESIAN_POINT('',(-4.45231532081259,-38.3198353479307,1.20031194409663));
#227637=CARTESIAN_POINT('Origin',(-48.4533073114955,-38.3104209799134,1.7033119783963));
#227638=CARTESIAN_POINT('',(-48.7542253179034,-37.9111111390321,1.20031194392752));
#227639=CARTESIAN_POINT('',(-48.7542253166672,-37.9111111406721,1.20031194367975));
#227640=CARTESIAN_POINT('',(-48.9532758786474,-38.3160280215898,1.2003119513831));
#227641=CARTESIAN_POINT('Ctrl Pts',(-48.9532758737634,-38.3160277766813,
1.20031194892475));
#227642=CARTESIAN_POINT('Ctrl Pts',(-48.9532941845249,-38.3143949716991,
1.36697861385214));
#227643=CARTESIAN_POINT('Ctrl Pts',(-48.953301291909,-38.3131625643577,
1.53364527890554));
#227644=CARTESIAN_POINT('Ctrl Pts',(-48.9533050067591,-38.3119389227515,
1.70031194397124));
#227645=CARTESIAN_POINT('Origin',(-48.4533073115055,-38.3104209795982,1.2003119439273));
#227646=CARTESIAN_POINT('Origin',(-17.1414857118663,-14.0949267594823,1.8758396509574));
#227647=CARTESIAN_POINT('',(-17.7613429359142,-14.5619104549365,1.20031194392162));
#227648=CARTESIAN_POINT('',(-48.7542253157618,-37.911111141874,1.20031194367975));
#227649=CARTESIAN_POINT('',(-17.7613429367134,-14.5619104552625,1.35031227630499));
#227650=CARTESIAN_POINT('Origin',(-48.7354071296888,-35.3928806157626,1.02478433823805));
#227651=CARTESIAN_POINT('',(-48.1516695107576,-34.9531084533004,1.20031194387714));
#227652=CARTESIAN_POINT('',(-48.1516695120023,-34.9531084514632,1.45031245674424));
#227653=CARTESIAN_POINT('',(-18.964788507848,-12.9645004393453,1.20031194387074));
#227654=CARTESIAN_POINT('',(-18.96478850834,-12.9645004397804,1.35031227572654));
#227655=CARTESIAN_POINT('',(-18.9647885080257,-12.9645004391091,1.20031194387074));
#227656=CARTESIAN_POINT('Origin',(-48.9452473354931,0.688118083189693,1.87583957891832));
#227657=CARTESIAN_POINT('',(-48.9449684398163,-0.00324231268521658,1.20031199928455));
#227658=CARTESIAN_POINT('Origin',(49.8350726364876,-0.224843724341923,1.4503005216212));
#227659=CARTESIAN_POINT('',(-48.9525348673611,-34.5728729686559,1.20031194389639));
#227660=CARTESIAN_POINT('Ctrl Pts',(-48.9525348673611,-34.5728729686558,
1.20031194389646));
#227661=CARTESIAN_POINT('Ctrl Pts',(-48.9525348789302,-34.5729289268694,
1.36697860504264));
#227662=CARTESIAN_POINT('Ctrl Pts',(-48.9525348934365,-34.5729990967706,
1.53364526638058));
#227663=CARTESIAN_POINT('Ctrl Pts',(-48.9525349109763,-34.5730839443965,
1.7003119214901));
#227664=CARTESIAN_POINT('',(-48.9525348673611,-34.5728729686559,1.20031194389639));
#227665=CARTESIAN_POINT('Origin',(0.00538677298557388,-0.0130180188963891,
1.70031194258151));
#227666=CARTESIAN_POINT('',(-48.8554816088786,2.93925089529012,1.20031194398742));
#227667=CARTESIAN_POINT('Origin',(0.00538677295267576,-0.0130180185821871,
1.20031194178139));
#227668=CARTESIAN_POINT('',(-48.855481608377,2.9392508952597,1.20031194378882));
#227669=CARTESIAN_POINT('Origin',(-48.3563909474028,2.90910931571517,1.70031176361675));
#227670=CARTESIAN_POINT('',(-48.3645029647406,3.40911087194115,1.20031194255198));
#227671=CARTESIAN_POINT('',(-48.3645029647406,3.40911087194115,1.20031194255198));
#227672=CARTESIAN_POINT('Origin',(-48.3563909473632,2.90910931551736,1.20031194896967));
#227673=CARTESIAN_POINT('Origin',(-23.9605371150106,3.40448651335436,1.87583798710627));
#227674=CARTESIAN_POINT('',(-24.4390298309401,3.40457718427274,1.20031194681268));
#227675=CARTESIAN_POINT('',(-48.3645029647406,3.40911087194115,1.20031194255198));
#227676=CARTESIAN_POINT('',(-24.4390298306419,3.40457718388251,1.70451897253081));
#227677=CARTESIAN_POINT('Origin',(-48.5489201389359,5.40914585434621,1.02478438592144));
#227678=CARTESIAN_POINT('',(-48.0689504956848,5.40920903546791,1.20031212388838));
#227679=CARTESIAN_POINT('',(-48.0689557881747,5.40920964988558,1.20031194996024));
#227680=CARTESIAN_POINT('',(-24.4386508468287,5.40457714799089,1.20031195247144));
#227681=CARTESIAN_POINT('',(-24.4386508470562,5.40457714754666,1.333204006744));
#227682=CARTESIAN_POINT('',(-24.438638149385,5.40457714512357,1.20031195250426));
#227683=CARTESIAN_POINT('Origin',(0.00538677298564494,-0.0130180188982365,
1.70331194086657));
#227684=CARTESIAN_POINT('',(-28.3097091029368,39.9163658520128,1.20031194508442));
#227685=CARTESIAN_POINT('',(-28.3097091020225,39.9163658522723,1.45031194374482));
#227686=CARTESIAN_POINT('',(-48.5775651518685,5.97005245590267,1.20031194394564));
#227687=CARTESIAN_POINT('',(-48.5775651595262,5.97005245686518,1.20031194268783));
#227688=CARTESIAN_POINT('Origin',(0.00538677297576839,-0.0130180185826134,
1.20031194529815));
#227689=CARTESIAN_POINT('Origin',(-16.0825323933128,23.9241204922821,0.324784332639325));
#227690=CARTESIAN_POINT('',(-27.6159418667832,39.8023527137157,1.20031194405641));
#227691=CARTESIAN_POINT('',(-27.6159418665085,39.8023527122334,1.10031185463065));
#227692=CARTESIAN_POINT('',(-28.7573405065464,41.3737347655041,1.20031194457432));
#227693=CARTESIAN_POINT('',(-27.6159418677754,39.8023527151238,1.20031194400738));
#227694=CARTESIAN_POINT('',(-28.7791502514247,41.4037606095337,1.20156484261422));
#227695=CARTESIAN_POINT('Origin',(-28.7573387276341,41.3737331685947,1.75030286469038));
#227696=CARTESIAN_POINT('',(-28.7791502503957,41.4037606102281,1.11531195064629));
#227697=CARTESIAN_POINT('',(-16.6317964984413,24.6803013121766,1.00029577099306));
#227698=CARTESIAN_POINT('Ctrl Pts',(-16.3314856756948,24.2668585212878,
0.500311949261506));
#227699=CARTESIAN_POINT('Ctrl Pts',(-16.4803877861169,24.4718544762294,
0.74812428130684));
#227700=CARTESIAN_POINT('Ctrl Pts',(-16.6317965871153,24.6803014328188,
1.00029590530099));
#227701=CARTESIAN_POINT('',(-16.6317967524552,24.6803016604713,1.10031185470334));
#227702=CARTESIAN_POINT('Ctrl Pts',(-37.5269807445275,39.1452816132075,
1.2268111532493));
#227703=CARTESIAN_POINT('Ctrl Pts',(-37.4346868228139,39.0551726233909,
1.22683160552299));
#227704=CARTESIAN_POINT('Ctrl Pts',(-37.214721129587,38.867658851977,1.22678419077587));
#227705=CARTESIAN_POINT('Ctrl Pts',(-36.8316769967095,38.6353681429702,
1.22680037155284));
#227706=CARTESIAN_POINT('Ctrl Pts',(-36.5371701736197,38.5210995752989,
1.2268127000997));
#227707=CARTESIAN_POINT('Ctrl Pts',(-36.388574399667,38.4766710742316,1.2268014009814));
#227708=CARTESIAN_POINT('Ctrl Pts',(-37.1866053044614,39.4937724579735,
1.06990006373422));
#227709=CARTESIAN_POINT('Ctrl Pts',(-37.1101085460875,39.4190796665487,
1.06992664636167));
#227710=CARTESIAN_POINT('Ctrl Pts',(-36.9289902155448,39.264817362337,1.06986501969338));
#227711=CARTESIAN_POINT('Ctrl Pts',(-36.615715095718,39.0748214821224,1.06988605041295));
#227712=CARTESIAN_POINT('Ctrl Pts',(-36.3728628392555,38.9804188050979,
1.0699020739392));
#227713=CARTESIAN_POINT('Ctrl Pts',(-36.2490676615393,38.9434083627795,
1.06988738848777));
#227714=CARTESIAN_POINT('Ctrl Pts',(-36.9337392294153,39.7526674950905,
1.43177357325342));
#227715=CARTESIAN_POINT('Ctrl Pts',(-36.8689782373635,39.6894274506978,
1.43178601815528));
#227716=CARTESIAN_POINT('Ctrl Pts',(-36.7167197452845,39.5598677748102,
1.43175716714296));
#227717=CARTESIAN_POINT('Ctrl Pts',(-36.4552762629111,39.401292868495,1.4317670125547));
#227718=CARTESIAN_POINT('Ctrl Pts',(-36.2507983604846,39.3216486272769,
1.4317745142634));
#227719=CARTESIAN_POINT('Ctrl Pts',(-36.1454276302415,39.2901490884364,
1.43176763893514));
#227720=CARTESIAN_POINT('Ctrl Pts',(-37.0433616978666,39.6404313515609,
1.91891238384933));
#227721=CARTESIAN_POINT('Ctrl Pts',(-36.9735130179723,39.5722263146678,
1.9189057970074));
#227722=CARTESIAN_POINT('Ctrl Pts',(-36.808743212455,39.4319575579587,1.91892106747886));
#227723=CARTESIAN_POINT('Ctrl Pts',(-36.5248296851846,39.2597610340772,
1.9189158564393));
#227724=CARTESIAN_POINT('Ctrl Pts',(-36.3037157376529,39.1737187177642,
1.91891188589096));
#227725=CARTESIAN_POINT('Ctrl Pts',(-36.1903576435281,39.1398300925616,
1.91891552485401));
#227726=CARTESIAN_POINT('',(-36.9613622964386,39.599860158776,1.75031194025337));
#227727=CARTESIAN_POINT('',(-36.2700326858801,39.1933074940503,1.75031194319644));
#227728=CARTESIAN_POINT('Ctrl Pts',(-36.9613608216765,39.5998617990794,
1.75031194137574));
#227729=CARTESIAN_POINT('Ctrl Pts',(-36.9113298353328,39.5549139865011,
1.75031194288515));
#227730=CARTESIAN_POINT('Ctrl Pts',(-36.7685466178396,39.438587208445,1.75031194280436));
#227731=CARTESIAN_POINT('Ctrl Pts',(-36.53890526702,39.299306400339,1.7503119428693));
#227732=CARTESIAN_POINT('Ctrl Pts',(-36.35124031226,39.2213886665836,1.75031194289048));
#227733=CARTESIAN_POINT('Ctrl Pts',(-36.2700337915187,39.1933042837802,
1.75031194278191));
#227734=CARTESIAN_POINT('',(-36.4445978410775,38.6716798485492,1.20031194464367));
#227735=CARTESIAN_POINT('Ctrl Pts',(-36.270031579654,39.1933107060259,1.75031194278187));
#227736=CARTESIAN_POINT('Ctrl Pts',(-36.2697441778959,39.1932117228801,
1.72963598133779));
#227737=CARTESIAN_POINT('Ctrl Pts',(-36.2698517285351,39.1920124765515,
1.70846081025416));
#227738=CARTESIAN_POINT('Ctrl Pts',(-36.2704019344374,39.1895705576487,
1.68699296669209));
#227739=CARTESIAN_POINT('Ctrl Pts',(-36.2709466025348,39.1871532165816,
1.66574119628933));
#227740=CARTESIAN_POINT('Ctrl Pts',(-36.271925225539,39.1835176023149,1.64420313977886));
#227741=CARTESIAN_POINT('Ctrl Pts',(-36.2733709169388,39.1785639445687,
1.62260987548499));
#227742=CARTESIAN_POINT('Ctrl Pts',(-36.2748011707469,39.1736631836889,
1.60124719151744));
#227743=CARTESIAN_POINT('Ctrl Pts',(-36.2766886853428,39.1674720391294,
1.57983112199675));
#227744=CARTESIAN_POINT('Ctrl Pts',(-36.2790505008027,39.159937809053,1.55860689034142));
#227745=CARTESIAN_POINT('Ctrl Pts',(-36.2794582186352,39.1586371824767,
1.55494297253246));
#227746=CARTESIAN_POINT('Ctrl Pts',(-36.2798800322392,39.1572966442971,
1.55128480967243));
#227747=CARTESIAN_POINT('Ctrl Pts',(-36.2803159799719,39.1559160676522,
1.54763370567287));
#227748=CARTESIAN_POINT('Ctrl Pts',(-36.2826773401962,39.148438018034,1.52785708771318));
#227749=CARTESIAN_POINT('Ctrl Pts',(-36.2854537058313,39.1397843807093,
1.50829607129792));
#227750=CARTESIAN_POINT('Ctrl Pts',(-36.288637784397,39.1299748857099,1.48918116992876));
#227751=CARTESIAN_POINT('Ctrl Pts',(-36.2909096708129,39.1229756682042,
1.47554240949411));
#227752=CARTESIAN_POINT('Ctrl Pts',(-36.2933887709048,39.1153890361421,
1.46213084072235));
#227753=CARTESIAN_POINT('Ctrl Pts',(-36.2960672559054,39.1072373274252,
1.44902744852116));
#227754=CARTESIAN_POINT('Ctrl Pts',(-36.2992834643093,39.0974491098039,
1.43329346453126));
#227755=CARTESIAN_POINT('Ctrl Pts',(-36.3027871958241,39.0868460766471,
1.4180054448644));
#227756=CARTESIAN_POINT('Ctrl Pts',(-36.3065558454172,39.0754938431954,
1.40329773743492));
#227757=CARTESIAN_POINT('Ctrl Pts',(-36.3084401702137,39.0698177264695,
1.39594388372017));
#227758=CARTESIAN_POINT('Ctrl Pts',(-36.3103905786871,39.0639547420141,
1.38873492898946));
#227759=CARTESIAN_POINT('Ctrl Pts',(-36.3124034154106,39.0579155549791,
1.38168628315553));
#227760=CARTESIAN_POINT('Ctrl Pts',(-36.3134098337724,39.0548959614616,
1.3781619602386));
#227761=CARTESIAN_POINT('Ctrl Pts',(-36.314431851917,39.05183233849,1.37467769383471));
#227762=CARTESIAN_POINT('Ctrl Pts',(-36.3154689640156,39.0487261652973,
1.37123530502094));
#227763=CARTESIAN_POINT('Ctrl Pts',(-36.3160095413485,39.0471071244794,
1.36944101743469));
#227764=CARTESIAN_POINT('Ctrl Pts',(-36.3166776326679,39.0451073479212,
1.36725497752277));
#227765=CARTESIAN_POINT('Ctrl Pts',(-36.3172814453904,39.0433006414729,
1.36531162563187));
#227766=CARTESIAN_POINT('Ctrl Pts',(-36.3178360635557,39.0416411331879,
1.36352660484621));
#227767=CARTESIAN_POINT('Ctrl Pts',(-36.318336001696,39.040145827646,1.36194507539248));
#227768=CARTESIAN_POINT('Ctrl Pts',(-36.3186250497043,39.0392815520394,
1.3610354986207));
#227769=CARTESIAN_POINT('Ctrl Pts',(-36.3212928953218,39.0313044900183,
1.35264031742395));
#227770=CARTESIAN_POINT('Ctrl Pts',(-36.3243509043887,39.0222133301828,
1.34360733443479));
#227771=CARTESIAN_POINT('Ctrl Pts',(-36.3278369371913,39.0118981734101,
1.33419665983492));
#227772=CARTESIAN_POINT('Ctrl Pts',(-36.3312359825938,39.0018404119978,
1.32502081094187));
#227773=CARTESIAN_POINT('Ctrl Pts',(-36.3350423436406,38.9906178495113,
1.31548609977248));
#227774=CARTESIAN_POINT('Ctrl Pts',(-36.3392863159914,38.9781427483756,
1.30587950400767));
#227775=CARTESIAN_POINT('Ctrl Pts',(-36.343338405905,38.966231683151,1.29670725061292));
#227776=CARTESIAN_POINT('Ctrl Pts',(-36.3477897085119,38.9531779698837,
1.28746997326629));
#227777=CARTESIAN_POINT('Ctrl Pts',(-36.3526574522249,38.9389320238986,
1.27845432154477));
#227778=CARTESIAN_POINT('Ctrl Pts',(-36.3563949302648,38.9279939151124,
1.27153205892977));
#227779=CARTESIAN_POINT('Ctrl Pts',(-36.3603777697924,38.9163533689124,
1.26474126024213));
#227780=CARTESIAN_POINT('Ctrl Pts',(-36.3646083396703,38.9040038252467,
1.25822435221176));
#227781=CARTESIAN_POINT('Ctrl Pts',(-36.3695081682387,38.8897006347535,
1.25067649623356));
#227782=CARTESIAN_POINT('Ctrl Pts',(-36.3747419833012,38.8744415847221,
1.2434969690965));
#227783=CARTESIAN_POINT('Ctrl Pts',(-36.3802784752593,38.8583190118945,
1.23694336891617));
#227784=CARTESIAN_POINT('Ctrl Pts',(-36.3856259223913,38.8427469481254,
1.23061354296249));
#227785=CARTESIAN_POINT('Ctrl Pts',(-36.3912556420794,38.8263695810547,
1.22486837930687));
#227786=CARTESIAN_POINT('Ctrl Pts',(-36.3971253292794,38.8093112731083,
1.21991816156445));
#227787=CARTESIAN_POINT('Ctrl Pts',(-36.4029104360643,38.792498770214,1.21503927496075));
#227788=CARTESIAN_POINT('Ctrl Pts',(-36.4089285208088,38.7750251714795,
1.21093327478513));
#227789=CARTESIAN_POINT('Ctrl Pts',(-36.4151266485809,38.7570458373289,
1.2077692842483));
#227790=CARTESIAN_POINT('Ctrl Pts',(-36.4212374975896,38.739319678671,1.20464984735602));
#227791=CARTESIAN_POINT('Ctrl Pts',(-36.4275231681084,38.7211024734459,
1.20244659434593));
#227792=CARTESIAN_POINT('Ctrl Pts',(-36.4339230688164,38.7025718847572,
1.20128117895562));
#227793=CARTESIAN_POINT('Ctrl Pts',(-36.4374504855179,38.6923584281719,
1.20063883997261));
#227794=CARTESIAN_POINT('Ctrl Pts',(-36.4410124436204,38.6820502371883,
1.20031101569583));
#227795=CARTESIAN_POINT('Ctrl Pts',(-36.444597841077,38.6716798485491,1.2003119459014));
#227796=CARTESIAN_POINT('',(-37.3292349514121,39.1909885987094,1.20031194371307));
#227797=CARTESIAN_POINT('Origin',(-36.0318360357255,40.3225806173901,1.2003119440125));
#227798=CARTESIAN_POINT('',(-36.9671740416184,39.5936792399765,1.65408553496299));
#227799=CARTESIAN_POINT('Origin',(-37.3292365989803,39.1909947013025,1.7503119431062));
#227800=CARTESIAN_POINT('Origin',(-37.1810086928079,39.3384631488932,1.7297066363124));
#227801=CARTESIAN_POINT('Ctrl Pts',(-41.3488060772737,31.291375594375,1.22681424357914));
#227802=CARTESIAN_POINT('Ctrl Pts',(-41.3778980407765,31.4837177389327,
1.22685944085333));
#227803=CARTESIAN_POINT('Ctrl Pts',(-41.4827680659729,31.8995709125831,
1.22679105654242));
#227804=CARTESIAN_POINT('Ctrl Pts',(-41.8016648190567,32.498996910664,1.22679311193536));
#227805=CARTESIAN_POINT('Ctrl Pts',(-42.1253832097283,32.8442312624692,
1.22687051601218));
#227806=CARTESIAN_POINT('Ctrl Pts',(-42.3048368916221,32.9977516138983,
1.2268160107984));
#227807=CARTESIAN_POINT('Ctrl Pts',(-41.8304985466551,31.2186317741551,
1.06986243046755));
#227808=CARTESIAN_POINT('Ctrl Pts',(-41.8548321209932,31.3795968440407,
1.06992117883735));
#227809=CARTESIAN_POINT('Ctrl Pts',(-41.9417601107309,31.7224147459406,
1.06983229175661));
#227810=CARTESIAN_POINT('Ctrl Pts',(-42.2011376366854,32.2101968792246,
1.06983496363881));
#227811=CARTESIAN_POINT('Ctrl Pts',(-42.4693111550501,32.4973811114847,
1.06993557446337));
#227812=CARTESIAN_POINT('Ctrl Pts',(-42.621397927965,32.6274713530003,1.06986472782594));
#227813=CARTESIAN_POINT('Ctrl Pts',(-42.1883665957487,31.1645875623141,
1.43174950114023));
#227814=CARTESIAN_POINT('Ctrl Pts',(-42.2091649776429,31.3022413864201,
1.43177700482681));
#227815=CARTESIAN_POINT('Ctrl Pts',(-42.2827631325539,31.590798547213,1.43173539107458));
#227816=CARTESIAN_POINT('Ctrl Pts',(-42.4979215121018,31.9956361158238,
1.43173664210181));
#227817=CARTESIAN_POINT('Ctrl Pts',(-42.7248285871445,32.2396926581101,
1.43178374465869));
#227818=CARTESIAN_POINT('Ctrl Pts',(-42.8565834201587,32.3523757622246,
1.43175057650453));
#227819=CARTESIAN_POINT('Ctrl Pts',(-42.0332242847937,31.1880167113968,
1.9189187796362));
#227820=CARTESIAN_POINT('Ctrl Pts',(-42.0555552369838,31.335776383997,1.91890422265331));
#227821=CARTESIAN_POINT('Ctrl Pts',(-42.1349321178088,31.647856563209,1.91892624793475));
#227822=CARTESIAN_POINT('Ctrl Pts',(-42.3692603019953,32.0886521104899,
1.91892558573414));
#227823=CARTESIAN_POINT('Ctrl Pts',(-42.614057131007,32.3514052914604,1.91890065551476));
#227824=CARTESIAN_POINT('Ctrl Pts',(-42.7546262299679,32.4716347065535,
1.91891821037103));
#227825=CARTESIAN_POINT('',(-42.0739024008726,31.2689224998171,1.75028464306926));
#227826=CARTESIAN_POINT('',(-42.7030761535753,32.3903988447883,1.75031037782915));
#227827=CARTESIAN_POINT('Ctrl Pts',(-42.0739100449457,31.2689227687206,
1.75028464575661));
#227828=CARTESIAN_POINT('Ctrl Pts',(-42.0961059470559,31.3851534339418,
1.75028695244876));
#227829=CARTESIAN_POINT('Ctrl Pts',(-42.1274867035574,31.4984060218553,
1.75028925710045));
#227830=CARTESIAN_POINT('Ctrl Pts',(-42.1684060764381,31.607514936123,1.75029156246119));
#227831=CARTESIAN_POINT('Ctrl Pts',(-42.2035960063954,31.7013466539731,
1.75029354503025));
#227832=CARTESIAN_POINT('Ctrl Pts',(-42.2458404007917,31.7921138368328,
1.75029552796637));
#227833=CARTESIAN_POINT('Ctrl Pts',(-42.2948571512782,31.8793014058639,
1.75029751105981));
#227834=CARTESIAN_POINT('Ctrl Pts',(-42.3287586400721,31.9396030040959,
1.7502988826282));
#227835=CARTESIAN_POINT('Ctrl Pts',(-42.36589982113,31.99819248973,1.75030025425265));
#227836=CARTESIAN_POINT('Ctrl Pts',(-42.4061873483019,32.0548993843724,
1.75030162587262));
#227837=CARTESIAN_POINT('Ctrl Pts',(-42.4918839098144,32.1755219746888,
1.75030454347798));
#227838=CARTESIAN_POINT('Ctrl Pts',(-42.5918166562801,32.2876264420755,
1.75030746069901));
#227839=CARTESIAN_POINT('Ctrl Pts',(-42.7030761535754,32.3903988447884,
1.75031037782915));
#227840=CARTESIAN_POINT('',(-42.3349036512219,32.799041877022,1.20033718540199));
#227841=CARTESIAN_POINT('Ctrl Pts',(-42.7030761535753,32.3903988447883,
1.75031037782923));
#227842=CARTESIAN_POINT('Ctrl Pts',(-42.7030663416051,32.3903898537578,
1.73161786349992));
#227843=CARTESIAN_POINT('Ctrl Pts',(-42.7024219552103,32.3910928048745,
1.71236951010833));
#227844=CARTESIAN_POINT('Ctrl Pts',(-42.7010303693779,32.3926298035919,
1.69269017707183));
#227845=CARTESIAN_POINT('Ctrl Pts',(-42.6996734350356,32.3941285299335,
1.67350087361024));
#227846=CARTESIAN_POINT('Ctrl Pts',(-42.6976054233879,32.396420958482,1.65390183095035));
#227847=CARTESIAN_POINT('Ctrl Pts',(-42.6947319061012,32.3996098781408,
1.63405547633484));
#227848=CARTESIAN_POINT('Ctrl Pts',(-42.6919473626165,32.4027000580748,
1.61482363189953));
#227849=CARTESIAN_POINT('Ctrl Pts',(-42.688405853676,32.4066326879608,1.59535994269482));
#227850=CARTESIAN_POINT('Ctrl Pts',(-42.6840396588985,32.4114820009509,
1.57585332543427));
#227851=CARTESIAN_POINT('Ctrl Pts',(-42.6823492251982,32.4133594806602,
1.56830106428339));
#227852=CARTESIAN_POINT('Ctrl Pts',(-42.6805354171379,32.4153741091934,
1.56074278222538));
#227853=CARTESIAN_POINT('Ctrl Pts',(-42.6785953481966,32.4175290820403,
1.55319092664516));
#227854=CARTESIAN_POINT('Ctrl Pts',(-42.6737634608505,32.4228962036967,
1.53438246337803));
#227855=CARTESIAN_POINT('Ctrl Pts',(-42.6681462547874,32.429136153492,1.51561241287186));
#227856=CARTESIAN_POINT('Ctrl Pts',(-42.6617191999526,32.4362768477767,
1.49709145059086));
#227857=CARTESIAN_POINT('Ctrl Pts',(-42.6565572872236,32.4420119226547,
1.48221627161541));
#227858=CARTESIAN_POINT('Ctrl Pts',(-42.6508734287878,32.4483275468479,
1.4675025057916));
#227859=CARTESIAN_POINT('Ctrl Pts',(-42.6446706569749,32.4552213006009,
1.45306746793322));
#227860=CARTESIAN_POINT('Ctrl Pts',(-42.6377077611338,32.4629598553604,
1.43686347589537));
#227861=CARTESIAN_POINT('Ctrl Pts',(-42.6300904356002,32.4714275035038,
1.42101120305285));
#227862=CARTESIAN_POINT('Ctrl Pts',(-42.6218466762325,32.4805953285269,
1.40567941374405));
#227863=CARTESIAN_POINT('Ctrl Pts',(-42.6177247965486,32.4851792410384,
1.39801351908971));
#227864=CARTESIAN_POINT('Ctrl Pts',(-42.6134467131138,32.4899377621527,
1.39047773685524));
#227865=CARTESIAN_POINT('Ctrl Pts',(-42.60901837144,32.4948646412967,1.38309267340167));
#227866=CARTESIAN_POINT('Ctrl Pts',(-42.6068042006032,32.4973280808686,
1.37940014167489));
#227867=CARTESIAN_POINT('Ctrl Pts',(-42.6045524820453,32.4998335916905,
1.37574526696029));
#227868=CARTESIAN_POINT('Ctrl Pts',(-42.6022641201898,32.5023802185219,
1.37213057406738));
#227869=CARTESIAN_POINT('Ctrl Pts',(-42.6011199392621,32.5036535319377,
1.37032322762092));
#227870=CARTESIAN_POINT('Ctrl Pts',(-42.5999665986799,32.5049371230876,
1.36852592512705));
#227871=CARTESIAN_POINT('Ctrl Pts',(-42.5988042193767,32.5062308640346,
1.36673897447633));
#227872=CARTESIAN_POINT('Ctrl Pts',(-42.5979794765615,32.5071488118575,
1.36547107964521));
#227873=CARTESIAN_POINT('Ctrl Pts',(-42.5974172205206,32.5077745731009,
1.36461380406947));
#227874=CARTESIAN_POINT('Ctrl Pts',(-42.5965497662461,32.508740175627,1.36330331105628));
#227875=CARTESIAN_POINT('Ctrl Pts',(-42.5961946443714,32.5091354778226,
1.3627668162238));
#227876=CARTESIAN_POINT('Ctrl Pts',(-42.5957881619591,32.509587966229,1.36215466580702));
#227877=CARTESIAN_POINT('Ctrl Pts',(-42.5952900915025,32.5101424026279,
1.36140948076596));
#227878=CARTESIAN_POINT('Ctrl Pts',(-42.5862823506572,32.5201695370035,
1.34793260486858));
#227879=CARTESIAN_POINT('Ctrl Pts',(-42.5770585254773,32.5304268191753,
1.33554303196078));
#227880=CARTESIAN_POINT('Ctrl Pts',(-42.5677649742687,32.5407551795825,
1.32420599992572));
#227881=CARTESIAN_POINT('Ctrl Pts',(-42.5582096882865,32.5513744181493,
1.31254968245866));
#227882=CARTESIAN_POINT('Ctrl Pts',(-42.548581163658,32.5620682796281,1.3020051978484));
#227883=CARTESIAN_POINT('Ctrl Pts',(-42.5390149211257,32.5726891792329,
1.29249112378339));
#227884=CARTESIAN_POINT('Ctrl Pts',(-42.5289483642096,32.5838655517755,
1.28247946374481));
#227885=CARTESIAN_POINT('Ctrl Pts',(-42.5189511560099,32.5949607111994,
1.27360787134863));
#227886=CARTESIAN_POINT('Ctrl Pts',(-42.5091485059734,32.6058379838467,
1.26574765376066));
#227887=CARTESIAN_POINT('Ctrl Pts',(-42.4990431565261,32.6170511395471,
1.25764471780323));
#227888=CARTESIAN_POINT('Ctrl Pts',(-42.4891445788123,32.628032724084,1.25061546209177));
#227889=CARTESIAN_POINT('Ctrl Pts',(-42.4795530693416,32.638672923867,1.24450040257829));
#227890=CARTESIAN_POINT('Ctrl Pts',(-42.4694446945259,32.649886500609,1.23805581596012));
#227891=CARTESIAN_POINT('Ctrl Pts',(-42.4596772709303,32.6607210137832,
1.23262553277711));
#227892=CARTESIAN_POINT('Ctrl Pts',(-42.4503283492976,32.6710911647201,
1.22802011419769));
#227893=CARTESIAN_POINT('Ctrl Pts',(-42.4448357145323,32.6771837873557,
1.22531436018754));
#227894=CARTESIAN_POINT('Ctrl Pts',(-42.4394867961175,32.6831169274499,
1.22289338023803));
#227895=CARTESIAN_POINT('Ctrl Pts',(-42.4342918335122,32.6888792535517,
1.22072037165722));
#227896=CARTESIAN_POINT('Ctrl Pts',(-42.4248084503659,32.6993983564577,
1.21675355331457));
#227897=CARTESIAN_POINT('Ctrl Pts',(-42.4158397894914,32.7093464047806,
1.21361139747805));
#227898=CARTESIAN_POINT('Ctrl Pts',(-42.4074207385193,32.7186843241603,
1.21108837790061));
#227899=CARTESIAN_POINT('Ctrl Pts',(-42.3983903724841,32.7287002784864,
1.20838215954253));
#227900=CARTESIAN_POINT('Ctrl Pts',(-42.3899917867355,32.7380148673959,
1.20638749856495));
#227901=CARTESIAN_POINT('Ctrl Pts',(-42.3822355620925,32.746615352293,1.20488834469359));
#227902=CARTESIAN_POINT('Ctrl Pts',(-42.3741695223562,32.7555593754648,
1.20332930853179));
#227903=CARTESIAN_POINT('Ctrl Pts',(-42.3667974230822,32.7637319328658,
1.20230590471477));
#227904=CARTESIAN_POINT('Ctrl Pts',(-42.3601079951071,32.7711441407808,
1.2016222099606));
#227905=CARTESIAN_POINT('Ctrl Pts',(-42.3530426600574,32.7789728718133,
1.20090009552453));
#227906=CARTESIAN_POINT('Ctrl Pts',(-42.3467381596041,32.7859541749018,
1.20055683278428));
#227907=CARTESIAN_POINT('Ctrl Pts',(-42.3411676630952,32.7921162027664,
1.20041610288121));
#227908=CARTESIAN_POINT('Ctrl Pts',(-42.3389656641456,32.7945520321154,
1.20036047281336));
#227909=CARTESIAN_POINT('Ctrl Pts',(-42.3368782766182,32.7968599364402,
1.20033707182864));
#227910=CARTESIAN_POINT('Ctrl Pts',(-42.334903651222,32.7990418770219,1.20033718540201));
#227911=CARTESIAN_POINT('',(-42.0044491805958,32.431479766466,1.20032382880289));
#227912=CARTESIAN_POINT('Ctrl Pts',(-42.3349036495297,32.7990418764421,
1.20032449585409));
#227913=CARTESIAN_POINT('Ctrl Pts',(-42.2725575756708,32.7426926888091,
1.20034807468748));
#227914=CARTESIAN_POINT('Ctrl Pts',(-42.2123132304681,32.6817171081312,
1.20034727198203));
#227915=CARTESIAN_POINT('Ctrl Pts',(-42.1034220997976,32.5599768367618,
1.20033795522795));
#227916=CARTESIAN_POINT('Ctrl Pts',(-42.0519421640702,32.4970544185123,
1.20033013630727));
#227917=CARTESIAN_POINT('Ctrl Pts',(-42.0045448278259,32.4318343920401,
1.20031862699079));
#227918=CARTESIAN_POINT('',(-42.0455979646686,31.7434959125828,1.35812971698925));
#227919=CARTESIAN_POINT('Ctrl Pts',(-42.0045725129323,32.4313702207175,
1.20033040283568));
#227920=CARTESIAN_POINT('Ctrl Pts',(-42.0111764278093,32.3206422900456,
1.20077780446186));
#227921=CARTESIAN_POINT('Ctrl Pts',(-42.0178171975392,32.2092964144228,
1.21532337403735));
#227922=CARTESIAN_POINT('Ctrl Pts',(-42.0315449332663,31.9791232825491,
1.26731672847307));
#227923=CARTESIAN_POINT('Ctrl Pts',(-42.0387967183891,31.8575325017722,
1.30840521968079));
#227924=CARTESIAN_POINT('Ctrl Pts',(-42.0455986166927,31.7434849802901,
1.35810172696997));
#227925=CARTESIAN_POINT('',(-42.073900241303,31.2689512818005,1.74625273412602));
#227926=CARTESIAN_POINT('Ctrl Pts',(-42.0456425617423,31.7427481528413,
1.35842296699168));
#227927=CARTESIAN_POINT('Ctrl Pts',(-42.0533148699872,31.614106456245,1.41453673132799));
#227928=CARTESIAN_POINT('Ctrl Pts',(-42.0606851677498,31.4905285737673,
1.48358185917804));
#227929=CARTESIAN_POINT('Ctrl Pts',(-42.0694270600703,31.3439531465254,
1.5987079489318));
#227930=CARTESIAN_POINT('Ctrl Pts',(-42.0714267042237,31.3104250856412,
1.63780147184561));
#227931=CARTESIAN_POINT('Ctrl Pts',(-42.0730090196306,31.2838943817724,
1.68505078208568));
#227932=CARTESIAN_POINT('Ctrl Pts',(-42.0733641373396,31.2779401183585,
1.69867984917062));
#227933=CARTESIAN_POINT('Ctrl Pts',(-42.0737761588659,31.2710317478621,
1.72388716945802));
#227934=CARTESIAN_POINT('Ctrl Pts',(-42.0738800674946,31.2692895104705,
1.73497222699152));
#227935=CARTESIAN_POINT('Ctrl Pts',(-42.0739002397678,31.2689512817091,
1.74625273412601));
#227936=CARTESIAN_POINT('Ctrl Pts',(-42.0739002397679,31.268951281709,1.74625273412602));
#227937=CARTESIAN_POINT('Ctrl Pts',(-42.073900812486,31.2689416789391,1.74759670377377));
#227938=CARTESIAN_POINT('Ctrl Pts',(-42.073901385204,31.2689320761692,1.74894067342152));
#227939=CARTESIAN_POINT('Ctrl Pts',(-42.0739019579221,31.2689224733991,
1.75028464306926));
#227940=CARTESIAN_POINT('Origin',(-42.0560463470011,31.5683077439439,1.19715784110333));
#227941=CARTESIAN_POINT('',(-41.9912744369375,32.6543393723895,1.20031408508808));
#227942=CARTESIAN_POINT('Ctrl Pts',(-41.9912744288784,32.6543393771341,
1.20031622676565));
#227943=CARTESIAN_POINT('Ctrl Pts',(-41.9913617388953,32.6528754488917,
1.20031336665673));
#227944=CARTESIAN_POINT('Ctrl Pts',(-41.9914488890615,32.6514142008687,
1.20031194735328));
#227945=CARTESIAN_POINT('Ctrl Pts',(-42.0087761384047,32.3608879751792,
1.20031194717126));
#227946=CARTESIAN_POINT('Ctrl Pts',(-42.0285731727549,32.028950830641,1.25841106998218));
#227947=CARTESIAN_POINT('Ctrl Pts',(-42.0455973126684,31.7435068448833,
1.35815770702897));
#227948=CARTESIAN_POINT('',(-44.2765799743961,-5.66340982457234,1.2003119440795));
#227949=CARTESIAN_POINT('Origin',(-2.95231533080845,-38.3200085768749,1.7003119441344));
#227950=CARTESIAN_POINT('',(-2.95251623897526,-40.0654116550083,1.20031194409791));
#227951=CARTESIAN_POINT('Origin',(-2.95251690570398,-40.0654116557378,1.70031194430783));
#227952=CARTESIAN_POINT('',(-2.95231528297435,-38.3200084603502,1.20031194362845));
#227953=CARTESIAN_POINT('',(-2.95326476612075,-46.5654122720099,1.20031194410664));
#227954=CARTESIAN_POINT('Origin',(-2.95231533072347,-38.3200085769136,1.70031194269399));
#227955=CARTESIAN_POINT('Origin',(-0.452315347486874,-38.3202972993587,
1.70031194264183));
#227956=CARTESIAN_POINT('',(-0.0940805061162564,-35.8460968585359,1.20031195570107));
#227957=CARTESIAN_POINT('Origin',(-0.451461851845636,-38.32128089745,1.200311944094));
#227958=CARTESIAN_POINT('Origin',(-0.0940804052810051,-35.8460968780193,
1.70031196150639));
#227959=CARTESIAN_POINT('Origin',(5.70932587107407,4.23595144984901,1.7003119455093));
#227960=CARTESIAN_POINT('',(21.3576950999186,-33.6603368192456,1.7003119485269));
#227961=CARTESIAN_POINT('Ctrl Pts',(21.2781086369344,-33.6926552663917,
1.70031195520316));
#227962=CARTESIAN_POINT('Ctrl Pts',(21.304440639161,-33.6813992593565,1.70031194989015));
#227963=CARTESIAN_POINT('Ctrl Pts',(21.3310231272948,-33.6707534763485,
1.70031194989633));
#227964=CARTESIAN_POINT('Ctrl Pts',(21.3576950996694,-33.6603368186087,
1.70031195095497));
#227965=CARTESIAN_POINT('Origin',(5.70932587107272,4.23595144985427,1.70031194481872));
#227966=CARTESIAN_POINT('',(21.1835238523121,-33.1914507426299,1.20031196317342));
#227967=CARTESIAN_POINT('Origin',(5.70940897227288,4.23737850090262,1.20031220022177));
#227968=CARTESIAN_POINT('Ctrl Pts',(21.183523852314,-33.1914507426346,1.20031196197602));
#227969=CARTESIAN_POINT('Ctrl Pts',(21.1880038090048,-33.2090826020636,
1.2003073911666));
#227970=CARTESIAN_POINT('Ctrl Pts',(21.1926563453842,-33.2264461057983,
1.20128522369793));
#227971=CARTESIAN_POINT('Ctrl Pts',(21.1974083081836,-33.2433591279478,
1.20315901747762));
#227972=CARTESIAN_POINT('Ctrl Pts',(21.2017051891442,-33.2586524385082,
1.204853363405));
#227973=CARTESIAN_POINT('Ctrl Pts',(21.2060832753479,-33.2735772816469,
1.20727934401345));
#227974=CARTESIAN_POINT('Ctrl Pts',(21.2104943709854,-33.28801475645,1.21034037983378));
#227975=CARTESIAN_POINT('Ctrl Pts',(21.2151390557696,-33.3032167663472,
1.21356351251254));
#227976=CARTESIAN_POINT('Ctrl Pts',(21.219820902767,-33.3178793391522,1.21749045113465));
#227977=CARTESIAN_POINT('Ctrl Pts',(21.2244977438705,-33.3318978453429,
1.22198313581963));
#227978=CARTESIAN_POINT('Ctrl Pts',(21.2268361644222,-33.3389070984383,
1.22422947816214));
#227979=CARTESIAN_POINT('Ctrl Pts',(21.2291735509653,-33.3457558645545,
1.22661691502816));
#227980=CARTESIAN_POINT('Ctrl Pts',(21.2315059706197,-33.3524343289078,
1.22912666761439));
#227981=CARTESIAN_POINT('Ctrl Pts',(21.2326721804469,-33.3557735610844,
1.2303815439075));
#227982=CARTESIAN_POINT('Ctrl Pts',(21.2338371516885,-33.3590702258228,
1.23166697701419));
#227983=CARTESIAN_POINT('Ctrl Pts',(21.2350004934587,-33.3623233418724,
1.23298058114007));
#227984=CARTESIAN_POINT('Ctrl Pts',(21.2356535163619,-33.3641494254377,
1.23371795136266));
#227985=CARTESIAN_POINT('Ctrl Pts',(21.2364890454627,-33.3664611781677,
1.23467103892109));
#227986=CARTESIAN_POINT('Ctrl Pts',(21.2371982552532,-33.36841599969,1.23549503512744));
#227987=CARTESIAN_POINT('Ctrl Pts',(21.2377524825781,-33.3699436372343,
1.23613896477871));
#227988=CARTESIAN_POINT('Ctrl Pts',(21.2382298088709,-33.3712539380794,
1.23670224375584));
#227989=CARTESIAN_POINT('Ctrl Pts',(21.23848525591,-33.3719511042581,1.23700346052852));
#227990=CARTESIAN_POINT('Ctrl Pts',(21.2401727621832,-33.3765566471687,
1.23899332580659));
#227991=CARTESIAN_POINT('Ctrl Pts',(21.2422809667423,-33.3820890507457,
1.24148184688243));
#227992=CARTESIAN_POINT('Ctrl Pts',(21.2447964108571,-33.3885163571051,
1.24459771445104));
#227993=CARTESIAN_POINT('Ctrl Pts',(21.2472365374985,-33.3947512169408,
1.2476202866563));
#227994=CARTESIAN_POINT('Ctrl Pts',(21.2500600648611,-33.4018286689996,
1.25123355156582));
#227995=CARTESIAN_POINT('Ctrl Pts',(21.2532431403658,-33.4096908698334,
1.25559193547553));
#227996=CARTESIAN_POINT('Ctrl Pts',(21.2558373257885,-33.4160985113624,
1.25914398945247));
#227997=CARTESIAN_POINT('Ctrl Pts',(21.2586701902825,-33.4230270609483,
1.26319174508161));
#227998=CARTESIAN_POINT('Ctrl Pts',(21.2617214011654,-33.4304266241889,
1.26783496425185));
#227999=CARTESIAN_POINT('Ctrl Pts',(21.2653240201391,-33.4391634201528,
1.27331729573369));
#228000=CARTESIAN_POINT('Ctrl Pts',(21.2692317921882,-33.4485590179382,
1.27963036527335));
#228001=CARTESIAN_POINT('Ctrl Pts',(21.2733909210994,-33.4584834787932,
1.28695137946433));
#228002=CARTESIAN_POINT('Ctrl Pts',(21.2753819416769,-33.4632344269376,
1.29045602916717));
#228003=CARTESIAN_POINT('Ctrl Pts',(21.2774303094847,-33.468105925288,1.29419190904329));
#228004=CARTESIAN_POINT('Ctrl Pts',(21.2795285931921,-33.4730798249374,
1.29817941942147));
#228005=CARTESIAN_POINT('Ctrl Pts',(21.2827693327946,-33.4807618717055,
1.30433801596998));
#228006=CARTESIAN_POINT('Ctrl Pts',(21.2861291050921,-33.4886883028479,
1.31109654019828));
#228007=CARTESIAN_POINT('Ctrl Pts',(21.2895727329173,-33.4967738367555,
1.31852519169823));
#228008=CARTESIAN_POINT('Ctrl Pts',(21.2912945468299,-33.5008166037093,
1.3222395174482));
#228009=CARTESIAN_POINT('Ctrl Pts',(21.293037192351,-33.5048988259578,1.32612128758473));
#228010=CARTESIAN_POINT('Ctrl Pts',(21.2947954574235,-33.509007869948,1.33017844290254));
#228011=CARTESIAN_POINT('Ctrl Pts',(21.2956745899597,-33.511062391943,1.33220702056138));
#228012=CARTESIAN_POINT('Ctrl Pts',(21.2965576256453,-33.5131236149314,
1.33427944976212));
#228013=CARTESIAN_POINT('Ctrl Pts',(21.2974438532152,-33.5151898152957,
1.33639662711598));
#228014=CARTESIAN_POINT('Ctrl Pts',(21.2978869670001,-33.5162229154778,
1.33745521579285));
#228015=CARTESIAN_POINT('Ctrl Pts',(21.2983308786919,-33.5172572598401,
1.33852499171858));
#228016=CARTESIAN_POINT('Ctrl Pts',(21.2987754972153,-33.5182926276436,
1.33960606371727));
#228017=CARTESIAN_POINT('Ctrl Pts',(21.2991054628406,-33.519061007202,1.34040836182054));
#228018=CARTESIAN_POINT('Ctrl Pts',(21.299661147822,-33.5203541745957,1.34177085229383));
#228019=CARTESIAN_POINT('Ctrl Pts',(21.2999405765103,-33.5210042423542,
1.3424609550455));
#228020=CARTESIAN_POINT('Ctrl Pts',(21.3000376693784,-33.5212301208907,
1.34270074450971));
#228021=CARTESIAN_POINT('Ctrl Pts',(21.300101553207,-33.5213787197006,1.34285894971943));
#228022=CARTESIAN_POINT('Ctrl Pts',(21.3001113810446,-33.5214015778135,
1.34288327515965));
#228023=CARTESIAN_POINT('Ctrl Pts',(21.3005953130182,-33.5225271328023,
1.344081082726));
#228024=CARTESIAN_POINT('Ctrl Pts',(21.3014122952398,-33.5244577054334,
1.34613712169743));
#228025=CARTESIAN_POINT('Ctrl Pts',(21.3025398867925,-33.5271431784183,
1.34908732172901));
#228026=CARTESIAN_POINT('Ctrl Pts',(21.3036788380415,-33.5298557056654,
1.35206724296264));
#228027=CARTESIAN_POINT('Ctrl Pts',(21.3051347870807,-33.5333386802487,
1.3559597961738));
#228028=CARTESIAN_POINT('Ctrl Pts',(21.3068695238446,-33.5375020436267,
1.3608358300326));
#228029=CARTESIAN_POINT('Ctrl Pts',(21.3085983499049,-33.5416512213324,
1.3656952499638));
#228030=CARTESIAN_POINT('Ctrl Pts',(21.3106041754838,-33.5464764456391,
1.37153210448878));
#228031=CARTESIAN_POINT('Ctrl Pts',(21.3128327497053,-33.5518465886842,
1.37844227421014));
#228032=CARTESIAN_POINT('Ctrl Pts',(21.3150727528745,-33.5572442717966,
1.38538788182152));
#228033=CARTESIAN_POINT('Ctrl Pts',(21.3175379500313,-33.5631928829493,
1.39341870350942));
#228034=CARTESIAN_POINT('Ctrl Pts',(21.3201545835721,-33.5695114120075,
1.40264693020203));
#228035=CARTESIAN_POINT('Ctrl Pts',(21.322771217113,-33.5758299410656,1.41187515689464));
#228036=CARTESIAN_POINT('Ctrl Pts',(21.3255394133318,-33.5825187206945,
1.42230193388348));
#228037=CARTESIAN_POINT('Ctrl Pts',(21.3283646684508,-33.5893434228804,
1.43403916179304));
#228038=CARTESIAN_POINT('Ctrl Pts',(21.3311403253885,-33.5960483154199,
1.4455703392281));
#228039=CARTESIAN_POINT('Ctrl Pts',(21.3339665734437,-33.6028779022704,
1.45836037452166));
#228040=CARTESIAN_POINT('Ctrl Pts',(21.3367188259969,-33.6095316947247,
1.47241939621465));
#228041=CARTESIAN_POINT('Ctrl Pts',(21.3393311719397,-33.6158472516681,
1.48576374872941));
#228042=CARTESIAN_POINT('Ctrl Pts',(21.3418765122148,-33.6220035497512,
1.50025195255392));
#228043=CARTESIAN_POINT('Ctrl Pts',(21.3442417973569,-33.6277264696905,
1.51585014025068));
#228044=CARTESIAN_POINT('Ctrl Pts',(21.3457023620434,-33.6312603754419,
1.52548202848202));
#228045=CARTESIAN_POINT('Ctrl Pts',(21.3470941573243,-33.6346287316586,
1.53553627290014));
#228046=CARTESIAN_POINT('Ctrl Pts',(21.3483901189183,-33.6377657786723,
1.54599491244919));
#228047=CARTESIAN_POINT('Ctrl Pts',(21.3502469649072,-33.6422605207937,
1.56097998838496));
#228048=CARTESIAN_POINT('Ctrl Pts',(21.3519054162628,-33.6462782277986,
1.57679615484268));
#228049=CARTESIAN_POINT('Ctrl Pts',(21.3532852776303,-33.6496226865695,
1.59330694990948));
#228050=CARTESIAN_POINT('Ctrl Pts',(21.3546782423752,-33.6529989048395,
1.60997453404654));
#228051=CARTESIAN_POINT('Ctrl Pts',(21.3557869494535,-33.6556881142434,
1.62734976640696));
#228052=CARTESIAN_POINT('Ctrl Pts',(21.3565421480768,-33.6575224222552,
1.64525068473213));
#228053=CARTESIAN_POINT('Ctrl Pts',(21.3572973467001,-33.659356730267,1.6631516030573));
#228054=CARTESIAN_POINT('Ctrl Pts',(21.3576987521325,-33.6603353933545,
1.68157756873627));
#228055=CARTESIAN_POINT('Ctrl Pts',(21.357695100043,-33.6603368195639,1.70031194852692));
#228056=CARTESIAN_POINT('Origin',(23.1766328738892,-38.3177465476669,1.70031194269598));
#228057=CARTESIAN_POINT('',(24.0854132509594,-32.8933573064316,1.20031194513786));
#228058=CARTESIAN_POINT('Origin',(23.1765250023936,-38.3192322833969,1.20031195886881));
#228059=CARTESIAN_POINT('',(26.1808060697086,-33.7107068299957,1.2003119448633));
#228060=CARTESIAN_POINT('Origin',(23.1766256958236,-38.3177595275697,1.20031190933915));
#228061=CARTESIAN_POINT('',(26.048112856348,-33.7102865978298,1.20031187183613));
#228062=CARTESIAN_POINT('Ctrl Pts',(26.0482067677224,-33.7102895526431,
1.20282259421396));
#228063=CARTESIAN_POINT('Ctrl Pts',(26.0924906879309,-33.7102936846822,
1.20031194406998));
#228064=CARTESIAN_POINT('Ctrl Pts',(26.1366484880974,-33.7105003280915,
1.20031194407062));
#228065=CARTESIAN_POINT('Ctrl Pts',(26.1808060697086,-33.7107068299957,
1.2003119448633));
#228066=CARTESIAN_POINT('Ctrl Pts',(26.048112856348,-33.7102865978298,1.20031187183616));
#228067=CARTESIAN_POINT('Ctrl Pts',(26.0346130558545,-33.7102376706522,
1.20029782198868));
#228068=CARTESIAN_POINT('Ctrl Pts',(26.0212247177485,-33.7103209793847,
1.20052855015215));
#228069=CARTESIAN_POINT('Ctrl Pts',(26.0079866024568,-33.7104864451238,
1.20099223468232));
#228070=CARTESIAN_POINT('Ctrl Pts',(25.9883047170699,-33.7107324527798,
1.20168162177236));
#228071=CARTESIAN_POINT('Ctrl Pts',(25.9689558496947,-33.7111599355387,
1.20288818288806));
#228072=CARTESIAN_POINT('Ctrl Pts',(25.9500584392083,-33.7115957230926,
1.20453061545106));
#228073=CARTESIAN_POINT('Ctrl Pts',(25.948667412626,-33.7116278011422,1.20465151388613));
#228074=CARTESIAN_POINT('Ctrl Pts',(25.9472788244819,-33.711659923363,1.20477475198266));
#228075=CARTESIAN_POINT('Ctrl Pts',(25.9458927181372,-33.7116920205961,
1.20490028696924));
#228076=CARTESIAN_POINT('Ctrl Pts',(25.9294514864228,-33.7120727403352,
1.20638931399124));
#228077=CARTESIAN_POINT('Ctrl Pts',(25.9133399061243,-33.7124744536665,
1.20820612968007));
#228078=CARTESIAN_POINT('Ctrl Pts',(25.8975787502822,-33.7128548988433,
1.21029401733065));
#228079=CARTESIAN_POINT('Ctrl Pts',(25.8901336507038,-33.7130346097892,
1.21128027313719));
#228080=CARTESIAN_POINT('Ctrl Pts',(25.8831701193387,-33.7132086523021,
1.2122713692239));
#228081=CARTESIAN_POINT('Ctrl Pts',(25.8761168251388,-33.7133711591128,
1.2133334561774));
#228082=CARTESIAN_POINT('Ctrl Pts',(25.8691600108952,-33.7135314430401,
1.21438101515291));
#228083=CARTESIAN_POINT('Ctrl Pts',(25.8621156501385,-33.7136807065326,
1.21549755583675));
#228084=CARTESIAN_POINT('Ctrl Pts',(25.854442395604,-33.7138368957603,1.21678910716915));
#228085=CARTESIAN_POINT('Ctrl Pts',(25.8534258836816,-33.7138575868779,
1.21696020501583));
#228086=CARTESIAN_POINT('Ctrl Pts',(25.8523983483398,-33.7138784327722,
1.21713444012019));
#228087=CARTESIAN_POINT('Ctrl Pts',(25.8513585444906,-33.7138995061672,
1.21731212211332));
#228088=CARTESIAN_POINT('Ctrl Pts',(25.8345117339052,-33.7142409354612,
1.22019091015114));
#228089=CARTESIAN_POINT('Ctrl Pts',(25.8180163464124,-33.7144453355471,
1.22333910728416));
#228090=CARTESIAN_POINT('Ctrl Pts',(25.801879725496,-33.7144817831509,1.22667710830429));
#228091=CARTESIAN_POINT('Ctrl Pts',(25.7938114150379,-33.7145000069529,
1.22834610881435));
#228092=CARTESIAN_POINT('Ctrl Pts',(25.785832685855,-33.714476353056,1.23006255212651));
#228093=CARTESIAN_POINT('Ctrl Pts',(25.7779434895827,-33.7144082483012,
1.23181685560378));
#228094=CARTESIAN_POINT('Ctrl Pts',(25.7739988914466,-33.7143741959238,
1.23269400734241));
#228095=CARTESIAN_POINT('Ctrl Pts',(25.770076671235,-33.7143290366739,1.23358062662013));
#228096=CARTESIAN_POINT('Ctrl Pts',(25.7661767851836,-33.7142724993558,
1.23447553974638));
#228097=CARTESIAN_POINT('Ctrl Pts',(25.7642268421579,-33.7142442306968,
1.23492299630951));
#228098=CARTESIAN_POINT('Ctrl Pts',(25.7622824823792,-33.714213117864,1.23537252653313));
#228099=CARTESIAN_POINT('Ctrl Pts',(25.7603436974749,-33.7141791312166,
1.23582398598516));
#228100=CARTESIAN_POINT('Ctrl Pts',(25.7593743050227,-33.7141621378929,
1.23604971571117));
#228101=CARTESIAN_POINT('Ctrl Pts',(25.758902616416,-33.7141541733828,1.23616022388387));
#228102=CARTESIAN_POINT('Ctrl Pts',(25.7581840007381,-33.714140813821,1.23632846181959));
#228103=CARTESIAN_POINT('Ctrl Pts',(25.7574653850602,-33.7141274542591,
1.23649669975532));
#228104=CARTESIAN_POINT('Ctrl Pts',(25.7564997111969,-33.7141088616182,
1.23672222035604));
#228105=CARTESIAN_POINT('Ctrl Pts',(25.7545440576171,-33.7140685221281,
1.2371840088301));
#228106=CARTESIAN_POINT('Ctrl Pts',(25.7403905589298,-33.7137765762916,
1.24052607443352));
#228107=CARTESIAN_POINT('Ctrl Pts',(25.7278356636041,-33.7135431261664,
1.24371557851464));
#228108=CARTESIAN_POINT('Ctrl Pts',(25.7168460550233,-33.7133366919911,
1.24662104000676));
#228109=CARTESIAN_POINT('Ctrl Pts',(25.705365308196,-33.7131210320352,1.2496563499145));
#228110=CARTESIAN_POINT('Ctrl Pts',(25.6955923279225,-33.7129354225135,
1.25238149487377));
#228111=CARTESIAN_POINT('Ctrl Pts',(25.6874951206267,-33.7127750124007,
1.25469397523374));
#228112=CARTESIAN_POINT('Ctrl Pts',(25.6791983003036,-33.7126106478445,
1.25706346305176));
#228113=CARTESIAN_POINT('Ctrl Pts',(25.6726605579164,-33.7124732593544,
1.25899983522039));
#228114=CARTESIAN_POINT('Ctrl Pts',(25.6678605894232,-33.7123807562753,
1.26044139555061));
#228115=CARTESIAN_POINT('Ctrl Pts',(25.6629045957441,-33.712285246341,1.26192981446315));
#228116=CARTESIAN_POINT('Ctrl Pts',(25.659801023302,-33.7122378157698,1.26289088594971));
#228117=CARTESIAN_POINT('Ctrl Pts',(25.6585441556703,-33.7122766122553,
1.26330552072916));
#228118=CARTESIAN_POINT('Ctrl Pts',(25.6583153419723,-33.7122836751847,
1.26338100530273));
#228119=CARTESIAN_POINT('Ctrl Pts',(25.6581477814486,-33.7122936399282,
1.26343850234434));
#228120=CARTESIAN_POINT('Ctrl Pts',(25.6580415041642,-33.712306794908,1.26347805700341));
#228121=CARTESIAN_POINT('Origin',(23.1766328738899,-38.3177465476615,1.7003119425307));
#228122=CARTESIAN_POINT('Ctrl Pts',(26.6333435246483,-34.1661751941325,
1.22883912309682));
#228123=CARTESIAN_POINT('Ctrl Pts',(26.5659506229782,-34.0558384712585,
1.22885159589529));
#228124=CARTESIAN_POINT('Ctrl Pts',(26.4164593257508,-33.8429297675532,
1.22883047577233));
#228125=CARTESIAN_POINT('Ctrl Pts',(26.1523145351227,-33.5663150313459,
1.22883513279284));
#228126=CARTESIAN_POINT('Ctrl Pts',(25.9370251214568,-33.3990276132704,
1.22884333662952));
#228127=CARTESIAN_POINT('Ctrl Pts',(25.8194242166247,-33.321478892598,1.22883364622112));
#228128=CARTESIAN_POINT('Ctrl Pts',(25.7997034422618,-33.3088268529778,
1.22883460374496));
#228129=CARTESIAN_POINT('Ctrl Pts',(26.2372351713045,-34.4080421590496,
1.06673302370325));
#228130=CARTESIAN_POINT('Ctrl Pts',(26.1802340280728,-34.3147124639631,
1.06674969617259));
#228131=CARTESIAN_POINT('Ctrl Pts',(26.0556509596045,-34.1376503571175,
1.06672146496059));
#228132=CARTESIAN_POINT('Ctrl Pts',(25.839917916922,-33.9118672240531,1.06672768994876));
#228133=CARTESIAN_POINT('Ctrl Pts',(25.6633820335839,-33.7745396150331,
1.06673865572631));
#228134=CARTESIAN_POINT('Ctrl Pts',(25.5655182195311,-33.7100025801197,
1.06672570296737));
#228135=CARTESIAN_POINT('Ctrl Pts',(25.5490640314574,-33.6994461379223,
1.06672698306461));
#228136=CARTESIAN_POINT('Ctrl Pts',(25.9405452699516,-34.5892034122639,
1.41434638498872));
#228137=CARTESIAN_POINT('Ctrl Pts',(25.8913276782735,-34.5086121835038,
1.41435405215418));
#228138=CARTESIAN_POINT('Ctrl Pts',(25.7854011715871,-34.3583996092622,
1.41434106956304));
#228139=CARTESIAN_POINT('Ctrl Pts',(25.6059291078558,-34.1706899550746,
1.41434393220109));
#228140=CARTESIAN_POINT('Ctrl Pts',(25.4584200830083,-34.0558026019835,
1.41434897500524));
#228141=CARTESIAN_POINT('Ctrl Pts',(25.3753395866157,-34.001011475012,1.41434301838018));
#228142=CARTESIAN_POINT('Ctrl Pts',(25.361332110521,-33.9920246602844,1.41434360716218));
#228143=CARTESIAN_POINT('Ctrl Pts',(26.0788846635533,-34.5047322600581,
1.87846456580012));
#228144=CARTESIAN_POINT('Ctrl Pts',(26.0260377883414,-34.4182013897179,
1.87846020976139));
#228145=CARTESIAN_POINT('Ctrl Pts',(25.9114121737203,-34.2554695215395,
1.878467585789));
#228146=CARTESIAN_POINT('Ctrl Pts',(25.7150324841371,-34.0500071156563,
1.87846595928548));
#228147=CARTESIAN_POINT('Ctrl Pts',(25.5539889305786,-33.9246564093159,
1.87846309425822));
#228148=CARTESIAN_POINT('Ctrl Pts',(25.4640153273326,-33.8653209984125,
1.87846647840622));
#228149=CARTESIAN_POINT('Ctrl Pts',(25.448867007952,-33.8556023042165,1.87846614409658));
#228150=CARTESIAN_POINT('',(26.433408913766,-34.1652172664377,1.20031194404987));
#228151=CARTESIAN_POINT('Origin',(25.2099079764162,-35.1494341745834,1.20031194407424));
#228152=CARTESIAN_POINT('Origin',(26.4334042369449,-34.1652102226408,1.71031194389876));
#228153=CARTESIAN_POINT('Origin',(28.1419322222859,-36.7388146595252,1.71031194421936));
#228154=CARTESIAN_POINT('',(28.1419321328395,-36.7388145257092,1.20031194410849));
#228155=CARTESIAN_POINT('',(26.433408913766,-34.1652172664379,1.20031194407041));
#228156=CARTESIAN_POINT('Origin',(28.141932320921,-36.738814655362,1.71031203315479));
#228157=CARTESIAN_POINT('Ctrl Pts',(34.7537860220419,-32.2266892820286,
1.22883175352008));
#228158=CARTESIAN_POINT('Ctrl Pts',(34.9392992027811,-32.4630211102266,
1.22883175343205));
#228159=CARTESIAN_POINT('Ctrl Pts',(35.2512971924929,-32.9648593237471,
1.22883175345251));
#228160=CARTESIAN_POINT('Ctrl Pts',(35.5166317225347,-33.8022397900065,
1.22883175348115));
#228161=CARTESIAN_POINT('Ctrl Pts',(35.5604427052026,-34.6939319808553,
1.22883175333477));
#228162=CARTESIAN_POINT('Ctrl Pts',(35.3701542268998,-35.6156896974375,
1.22883175342913));
#228163=CARTESIAN_POINT('Ctrl Pts',(34.9454746220507,-36.5050766305444,
1.22883175355));
#228164=CARTESIAN_POINT('Ctrl Pts',(34.3223180191109,-37.2809074718299,
1.22883175340242));
#228165=CARTESIAN_POINT('Ctrl Pts',(33.56996658131,-37.8724204776901,1.22883175351348));
#228166=CARTESIAN_POINT('Ctrl Pts',(32.7730222865245,-38.2379062182818,
1.22883175355362));
#228167=CARTESIAN_POINT('Ctrl Pts',(32.0014200313713,-38.3984981446221,
1.228831753401));
#228168=CARTESIAN_POINT('Ctrl Pts',(31.3069243882581,-38.4099843978299,
1.22883175339418));
#228169=CARTESIAN_POINT('Ctrl Pts',(30.6998491642593,-38.3166504256721,
1.22883175344938));
#228170=CARTESIAN_POINT('Ctrl Pts',(30.1738435627638,-38.1558445889786,
1.22883175348321));
#228171=CARTESIAN_POINT('Ctrl Pts',(29.7245644889594,-37.95351610317,1.22883175344128));
#228172=CARTESIAN_POINT('Ctrl Pts',(29.3444785934752,-37.7267123555401,
1.22883175344768));
#228173=CARTESIAN_POINT('Ctrl Pts',(29.0266760379625,-37.4877215431738,
1.22883175338558));
#228174=CARTESIAN_POINT('Ctrl Pts',(28.7627066951014,-37.2441026799092,
1.22883175347141));
#228175=CARTESIAN_POINT('Ctrl Pts',(28.5433475358823,-37.0023161873837,
1.22883175350587));
#228176=CARTESIAN_POINT('Ctrl Pts',(28.3635801747882,-36.7695595277834,
1.22883175334387));
#228177=CARTESIAN_POINT('Ctrl Pts',(28.2605841174928,-36.6149018909414,
1.2288317533644));
#228178=CARTESIAN_POINT('Ctrl Pts',(28.2147620227968,-36.540964713675,1.22883175333428));
#228179=CARTESIAN_POINT('Ctrl Pts',(35.1188092198468,-31.9400603717384,
1.06674101006043));
#228180=CARTESIAN_POINT('Ctrl Pts',(35.3249837183549,-32.2027567819751,
1.06674101007165));
#228181=CARTESIAN_POINT('Ctrl Pts',(35.6762460344231,-32.7663033769721,
1.0667410101275));
#228182=CARTESIAN_POINT('Ctrl Pts',(35.9787033661106,-33.719670516536,1.06674101005581));
#228183=CARTESIAN_POINT('Ctrl Pts',(36.027944971214,-34.7328505231539,1.06674101012729));
#228184=CARTESIAN_POINT('Ctrl Pts',(35.8134281775487,-35.7676857719414,
1.06674101018541));
#228185=CARTESIAN_POINT('Ctrl Pts',(35.3414962568592,-36.754874703627,1.06674100999236));
#228186=CARTESIAN_POINT('Ctrl Pts',(34.6522703046288,-37.6127838170092,
1.0667410101307));
#228187=CARTESIAN_POINT('Ctrl Pts',(33.8173435130048,-38.2703912660668,
1.06674101001417));
#228188=CARTESIAN_POINT('Ctrl Pts',(32.9188437650121,-38.6826750241511,
1.06674101006142));
#228189=CARTESIAN_POINT('Ctrl Pts',(32.0540878281579,-38.8623748100048,
1.06674101000493));
#228190=CARTESIAN_POINT('Ctrl Pts',(31.276007785693,-38.875287133759,1.06674101014541));
#228191=CARTESIAN_POINT('Ctrl Pts',(30.596085501449,-38.7706792278559,1.06674101004472));
#228192=CARTESIAN_POINT('Ctrl Pts',(30.0104790085657,-38.5915593684632,
1.06674101014335));
#228193=CARTESIAN_POINT('Ctrl Pts',(29.5101222954865,-38.3662585345911,
1.06674101021717));
#228194=CARTESIAN_POINT('Ctrl Pts',(29.0859640794057,-38.1132324975019,
1.06674101008331));
#228195=CARTESIAN_POINT('Ctrl Pts',(28.7292769851539,-37.8450452062199,
1.06674101020886));
#228196=CARTESIAN_POINT('Ctrl Pts',(28.4327771121869,-37.5713874593416,
1.0667410100848));
#228197=CARTESIAN_POINT('Ctrl Pts',(28.1873034121692,-37.3007759690563,
1.06674101002554));
#228198=CARTESIAN_POINT('Ctrl Pts',(27.9864080891776,-37.0406572220639,
1.06674101021198));
#228199=CARTESIAN_POINT('Ctrl Pts',(27.8714224116722,-36.8679906224179,
1.0667410101442));
#228200=CARTESIAN_POINT('Ctrl Pts',(27.8202686058645,-36.7854506884461,
1.0667410101837));
#228201=CARTESIAN_POINT('Ctrl Pts',(35.3922092890823,-31.7253771289597,
1.41435453247382));
#228202=CARTESIAN_POINT('Ctrl Pts',(35.6138589839108,-32.0078204446602,
1.41435453258346));
#228203=CARTESIAN_POINT('Ctrl Pts',(35.9945300325251,-32.6175862269986,
1.41435453252953));
#228204=CARTESIAN_POINT('Ctrl Pts',(36.324792108029,-33.6578266527951,1.41435453253557));
#228205=CARTESIAN_POINT('Ctrl Pts',(36.3781012150211,-34.7620002648313,
1.4143545325166));
#228206=CARTESIAN_POINT('Ctrl Pts',(36.1454375661655,-35.8815298706941,
1.41435453248562));
#228207=CARTESIAN_POINT('Ctrl Pts',(35.6381139593742,-36.9419718829096,
1.41435453242309));
#228208=CARTESIAN_POINT('Ctrl Pts',(34.8994024820508,-37.8613571029695,
1.41435453261927));
#228209=CARTESIAN_POINT('Ctrl Pts',(34.0026272721285,-38.5684688731632,
1.41435453252626));
#228210=CARTESIAN_POINT('Ctrl Pts',(33.0280631311895,-39.0158040501797,
1.4143545324373));
#228211=CARTESIAN_POINT('Ctrl Pts',(32.0935356753311,-39.2098155028518,
1.4143545326553));
#228212=CARTESIAN_POINT('Ctrl Pts',(31.2528514456581,-39.2237959429124,
1.41435453252107));
#228213=CARTESIAN_POINT('Ctrl Pts',(30.5183671733982,-39.1107439328852,
1.41435453257024));
#228214=CARTESIAN_POINT('Ctrl Pts',(29.8881199896141,-38.9179069859455,
1.41435453264243));
#228215=CARTESIAN_POINT('Ctrl Pts',(29.3495064473154,-38.6754000072983,
1.41435453251717));
#228216=CARTESIAN_POINT('Ctrl Pts',(28.8923383414955,-38.4027336424313,
1.41435453260236));
#228217=CARTESIAN_POINT('Ctrl Pts',(28.5065269732915,-38.112678371063,1.41435453243602));
#228218=CARTESIAN_POINT('Ctrl Pts',(28.1856619389327,-37.8165216916534,
1.41435453252548));
#228219=CARTESIAN_POINT('Ctrl Pts',(27.9206286128279,-37.5243204609967,
1.41435453258993));
#228220=CARTESIAN_POINT('Ctrl Pts',(27.7039085798041,-37.2437076813173,
1.41435453253166));
#228221=CARTESIAN_POINT('Ctrl Pts',(27.5799427524843,-37.0575524832742,
1.41435453263234));
#228222=CARTESIAN_POINT('Ctrl Pts',(27.524795528774,-36.9685691377509,1.41435453246785));
#228223=CARTESIAN_POINT('Ctrl Pts',(35.264727146855,-31.8254805409993,1.87846598616929));
#228224=CARTESIAN_POINT('Ctrl Pts',(35.4791610015177,-32.0987161851656,
1.87846598603727));
#228225=CARTESIAN_POINT('Ctrl Pts',(35.8461192218461,-32.6869306898374,
1.8784659862191));
#228226=CARTESIAN_POINT('Ctrl Pts',(36.163416383642,-33.6866634712999,1.87846598606562));
#228227=CARTESIAN_POINT('Ctrl Pts',(36.2148288786053,-34.7484081997661,
1.87846598612737));
#228228=CARTESIAN_POINT('Ctrl Pts',(35.9906268222425,-35.8284461625158,
1.87846598624482));
#228229=CARTESIAN_POINT('Ctrl Pts',(35.4998058007916,-36.8547314185108,
1.87846598622144));
#228230=CARTESIAN_POINT('Ctrl Pts',(34.7841686437179,-37.7454512982123,
1.87846598615621));
#228231=CARTESIAN_POINT('Ctrl Pts',(33.9162323761941,-38.4294799846802,
1.87846598625157));
#228232=CARTESIAN_POINT('Ctrl Pts',(32.9771358624793,-38.8604712371844,
1.87846598611323));
#228233=CARTESIAN_POINT('Ctrl Pts',(32.075141766087,-39.0478093852988,1.87846598621917));
#228234=CARTESIAN_POINT('Ctrl Pts',(31.263648881916,-39.0612917792461,1.87846598613554));
#228235=CARTESIAN_POINT('Ctrl Pts',(30.5546060046068,-38.9521771219802,
1.87846598614627));
#228236=CARTESIAN_POINT('Ctrl Pts',(29.9451740711976,-38.7657362363626,
1.87846598614357));
#228237=CARTESIAN_POINT('Ctrl Pts',(29.4243990852664,-38.5312522123164,
1.8784659862439));
#228238=CARTESIAN_POINT('Ctrl Pts',(28.9826229706543,-38.267743821965,1.87846598606477));
#228239=CARTESIAN_POINT('Ctrl Pts',(28.6103917922841,-37.9878852450312,
1.87846598604821));
#228240=CARTESIAN_POINT('Ctrl Pts',(28.3008878485703,-37.7022194639744,
1.87846598623253));
#228241=CARTESIAN_POINT('Ctrl Pts',(28.0449748677617,-37.4200851881164,
1.87846598604537));
#228242=CARTESIAN_POINT('Ctrl Pts',(27.8356336475147,-37.1490284526115,
1.87846598605311));
#228243=CARTESIAN_POINT('Ctrl Pts',(27.7158551225444,-36.9691627751646,
1.87846598602547));
#228244=CARTESIAN_POINT('Ctrl Pts',(27.6625699666429,-36.8831838913957,
1.87846598609163));
#228245=CARTESIAN_POINT('',(34.9637006556535,-32.2248334230531,1.20031194452473));
#228246=CARTESIAN_POINT('Ctrl Pts',(28.1419321328395,-36.7388145257091,
1.20031194407278));
#228247=CARTESIAN_POINT('Ctrl Pts',(28.2188972970523,-36.8537696660689,
1.20031194407288));
#228248=CARTESIAN_POINT('Ctrl Pts',(28.3015787816579,-36.9647348909268,
1.20031194407298));
#228249=CARTESIAN_POINT('Ctrl Pts',(28.3895732206292,-37.0710801996051,
1.20031194407306));
#228250=CARTESIAN_POINT('Ctrl Pts',(28.4335704401149,-37.1242528539443,
1.2003119440731));
#228251=CARTESIAN_POINT('Ctrl Pts',(28.4788984629217,-37.1762734660407,
1.20031194407314));
#228252=CARTESIAN_POINT('Ctrl Pts',(28.5254988062694,-37.2270586835328,
1.20031194407318));
#228253=CARTESIAN_POINT('Ctrl Pts',(28.5487989779433,-37.2524512922788,
1.2003119440732));
#228254=CARTESIAN_POINT('Ctrl Pts',(28.5724172297524,-37.2775350523737,
1.20031194407322));
#228255=CARTESIAN_POINT('Ctrl Pts',(28.5963460466516,-37.3022994327644,
1.20031194407323));
#228256=CARTESIAN_POINT('Ctrl Pts',(28.6083104551012,-37.3146816229597,
1.20031194407324));
#228257=CARTESIAN_POINT('Ctrl Pts',(28.6203525048234,-37.326983968229,1.20031194407325));
#228258=CARTESIAN_POINT('Ctrl Pts',(28.6324712708623,-37.3392051651579,
1.20031194407326));
#228259=CARTESIAN_POINT('Ctrl Pts',(28.6385306538816,-37.3453157636222,
1.20031194407326));
#228260=CARTESIAN_POINT('Ctrl Pts',(28.6446092159802,-37.3514060750015,
1.20031194407327));
#228261=CARTESIAN_POINT('Ctrl Pts',(28.6507068528559,-37.357475948096,1.20031194407327));
#228262=CARTESIAN_POINT('Ctrl Pts',(28.6537556712937,-37.3605108846432,
1.20031194407327));
#228263=CARTESIAN_POINT('Ctrl Pts',(28.6568092584258,-37.3635407116193,
1.20031194407327));
#228264=CARTESIAN_POINT('Ctrl Pts',(28.6598676051549,-37.366565414095,1.20031194407328));
#228265=CARTESIAN_POINT('Ctrl Pts',(28.6613967785195,-37.3680777653329,
1.20031194407328));
#228266=CARTESIAN_POINT('Ctrl Pts',(28.6629271417833,-37.3695888354456,
1.20031194407328));
#228267=CARTESIAN_POINT('Ctrl Pts',(28.6644586935281,-37.3710986222857,
1.20031194407328));
#228268=CARTESIAN_POINT('Ctrl Pts',(28.6659902452728,-37.3726084091258,
1.20031194407328));
#228269=CARTESIAN_POINT('Ctrl Pts',(28.6666630213484,-37.3732719224621,
1.20031194407328));
#228270=CARTESIAN_POINT('Ctrl Pts',(28.6690569128759,-37.3756241309294,
1.20031194407328));
#228271=CARTESIAN_POINT('Ctrl Pts',(28.8222659706384,-37.5261654728357,
1.20031194407338));
#228272=CARTESIAN_POINT('Ctrl Pts',(28.9597222376638,-37.637797675605,1.20031194407344));
#228273=CARTESIAN_POINT('Ctrl Pts',(29.0706906781679,-37.7213058561852,
1.20031194407348));
#228274=CARTESIAN_POINT('Ctrl Pts',(29.12617489842,-37.7630599464754,1.2003119440735));
#228275=CARTESIAN_POINT('Ctrl Pts',(29.1751216270723,-37.7977651467857,
1.20031194407351));
#228276=CARTESIAN_POINT('Ctrl Pts',(29.21672579076,-37.8264376599065,1.20031194407352));
#228277=CARTESIAN_POINT('Ctrl Pts',(29.2375278726038,-37.8407739164669,
1.20031194407353));
#228278=CARTESIAN_POINT('Ctrl Pts',(29.2564997370764,-37.8535973072682,
1.20031194407353));
#228279=CARTESIAN_POINT('Ctrl Pts',(29.2735697651176,-37.8650056085978,
1.20031194407353));
#228280=CARTESIAN_POINT('Ctrl Pts',(29.2821047791382,-37.8707097592626,
1.20031194407354));
#228281=CARTESIAN_POINT('Ctrl Pts',(29.2901646048383,-37.8760598206077,
1.20031194407354));
#228282=CARTESIAN_POINT('Ctrl Pts',(29.2977419036138,-37.8810661477603,
1.20031194407354));
#228283=CARTESIAN_POINT('Ctrl Pts',(29.3015305530016,-37.8835693113366,
1.20031194407354));
#228284=CARTESIAN_POINT('Ctrl Pts',(29.3051985706582,-37.8859865413647,
1.20031194407354));
#228285=CARTESIAN_POINT('Ctrl Pts',(29.3087451545996,-37.8883189932934,
1.20031194407354));
#228286=CARTESIAN_POINT('Ctrl Pts',(29.3105184465702,-37.8894852192577,
1.20031194407354));
#228287=CARTESIAN_POINT('Ctrl Pts',(29.3122613801121,-37.8906302506972,
1.20031194407354));
#228288=CARTESIAN_POINT('Ctrl Pts',(29.3139738578547,-37.8917542280892,
1.20031194407354));
#228289=CARTESIAN_POINT('Ctrl Pts',(29.3148300967259,-37.8923162167852,
1.20031194407354));
#228290=CARTESIAN_POINT('Ctrl Pts',(29.3156787216474,-37.8928729419693,
1.20031194407354));
#228291=CARTESIAN_POINT('Ctrl Pts',(29.3165197208447,-37.8934244207039,
1.20031194407354));
#228292=CARTESIAN_POINT('Ctrl Pts',(29.3169402204433,-37.8937001600712,
1.20031194407354));
#228293=CARTESIAN_POINT('Ctrl Pts',(29.3171177845386,-37.8938166713232,
1.20031194407354));
#228294=CARTESIAN_POINT('Ctrl Pts',(29.3174139552817,-37.8940108313284,
1.20031194407354));
#228295=CARTESIAN_POINT('Ctrl Pts',(29.3177101260249,-37.8942049913335,
1.20031194407354));
#228296=CARTESIAN_POINT('Ctrl Pts',(29.3181249034159,-37.8944768000918,
1.20031194407354));
#228297=CARTESIAN_POINT('Ctrl Pts',(29.3190198296061,-37.8950631344717,
1.20031194407354));
#228298=CARTESIAN_POINT('Ctrl Pts',(29.4335703819462,-37.9701139350951,
1.20031194407357));
#228299=CARTESIAN_POINT('Ctrl Pts',(29.5522369802875,-38.0395517543862,
1.20031194407358));
#228300=CARTESIAN_POINT('Ctrl Pts',(29.6742905696771,-38.1030539088327,
1.20031194407359));
#228301=CARTESIAN_POINT('Ctrl Pts',(29.7353173643719,-38.134804986056,1.20031194407359));
#228302=CARTESIAN_POINT('Ctrl Pts',(29.7971927511412,-38.1650725794057,
1.20031194407359));
#228303=CARTESIAN_POINT('Ctrl Pts',(29.8598366761775,-38.1938187682884,
1.20031194407358));
#228304=CARTESIAN_POINT('Ctrl Pts',(29.8911586386956,-38.2081918627297,
1.20031194407358));
#228305=CARTESIAN_POINT('Ctrl Pts',(29.9226727357805,-38.2221846060543,
1.20031194407358));
#228306=CARTESIAN_POINT('Ctrl Pts',(29.9543688735096,-38.2357922666977,
1.20031194407358));
#228307=CARTESIAN_POINT('Ctrl Pts',(29.9702169423742,-38.2425960970194,
1.20031194407358));
#228308=CARTESIAN_POINT('Ctrl Pts',(29.9861105213998,-38.2493036566708,
1.20031194407357));
#228309=CARTESIAN_POINT('Ctrl Pts',(30.0020483464123,-38.2559143544102,
1.20031194407357));
#228310=CARTESIAN_POINT('Ctrl Pts',(30.0140017151718,-38.2608723777147,
1.20031194407357));
#228311=CARTESIAN_POINT('Ctrl Pts',(30.0259799722989,-38.2657759161936,
1.20031194407357));
#228312=CARTESIAN_POINT('Ctrl Pts',(30.0379825834431,-38.2706247205114,
1.20031194407357));
#228313=CARTESIAN_POINT('Ctrl Pts',(30.0419834538245,-38.2722409886174,
1.20031194407357));
#228314=CARTESIAN_POINT('Ctrl Pts',(30.0475378944113,-38.2744721366267,
1.20031194407357));
#228315=CARTESIAN_POINT('Ctrl Pts',(30.0499932927104,-38.2754552708828,
1.20031194407357));
#228316=CARTESIAN_POINT('Ctrl Pts',(30.1285660382809,-38.3069155670798,
1.20031194407356));
#228317=CARTESIAN_POINT('Ctrl Pts',(30.2319412078455,-38.3455398720178,
1.20031194407354));
#228318=CARTESIAN_POINT('Ctrl Pts',(30.3617226375507,-38.3855241351325,
1.20031194407351));
#228319=CARTESIAN_POINT('Ctrl Pts',(30.4266133524033,-38.4055162666899,
1.20031194407349));
#228320=CARTESIAN_POINT('Ctrl Pts',(30.4981067324072,-38.425801469889,1.20031194407347));
#228321=CARTESIAN_POINT('Ctrl Pts',(30.5763556396878,-38.4453495515882,
1.20031194407344));
#228322=CARTESIAN_POINT('Ctrl Pts',(30.6154800933282,-38.4551235924379,
1.20031194407343));
#228323=CARTESIAN_POINT('Ctrl Pts',(30.6562922833346,-38.464709941213,1.20031194407341));
#228324=CARTESIAN_POINT('Ctrl Pts',(30.6988042863752,-38.473958747149,1.2003119440734));
#228325=CARTESIAN_POINT('Ctrl Pts',(30.7200602878956,-38.478583150117,1.20031194407339));
#228326=CARTESIAN_POINT('Ctrl Pts',(30.7417412426745,-38.4831231673752,
1.20031194407338));
#228327=CARTESIAN_POINT('Ctrl Pts',(30.763848146747,-38.4875584559144,1.20031194407337));
#228328=CARTESIAN_POINT('Ctrl Pts',(30.7749015987832,-38.489776100184,1.20031194407337));
#228329=CARTESIAN_POINT('Ctrl Pts',(30.7860615381429,-38.4919675622739,
1.20031194407336));
#228330=CARTESIAN_POINT('Ctrl Pts',(30.797328048156,-38.4941302464907,1.20031194407336));
#228331=CARTESIAN_POINT('Ctrl Pts',(30.8029613031626,-38.4952115885991,
1.20031194407336));
#228332=CARTESIAN_POINT('Ctrl Pts',(30.8086212008325,-38.4962857362392,
1.20031194407336));
#228333=CARTESIAN_POINT('Ctrl Pts',(30.8143077495082,-38.4973523593318,
1.20031194407335));
#228334=CARTESIAN_POINT('Ctrl Pts',(30.817151023846,-38.4978856708781,1.20031194407335));
#228335=CARTESIAN_POINT('Ctrl Pts',(30.8200009609352,-38.4984171012876,
1.20031194407335));
#228336=CARTESIAN_POINT('Ctrl Pts',(30.8228575616297,-38.4989466089175,
1.20031194407335));
#228337=CARTESIAN_POINT('Ctrl Pts',(30.8257141623242,-38.4994761165473,
1.20031194407335));
#228338=CARTESIAN_POINT('Ctrl Pts',(30.8299523129244,-38.5002555084273,
1.20031194407335));
#228339=CARTESIAN_POINT('Ctrl Pts',(30.8314473553234,-38.5005293217105,
1.20031194407335));
#228340=CARTESIAN_POINT('Ctrl Pts',(30.9271300688608,-38.5180533718354,
1.20031194407331));
#228341=CARTESIAN_POINT('Ctrl Pts',(31.0426535714112,-38.5360540053591,
1.20031194407325));
#228342=CARTESIAN_POINT('Ctrl Pts',(31.1783538211307,-38.5493423805799,
1.20031194407318));
#228343=CARTESIAN_POINT('Ctrl Pts',(31.2462039459904,-38.5559865681903,
1.20031194407314));
#228344=CARTESIAN_POINT('Ctrl Pts',(31.3190941313101,-38.5614124706465,
1.2003119440731));
#228345=CARTESIAN_POINT('Ctrl Pts',(31.3969870282385,-38.5648065878057,
1.20031194407305));
#228346=CARTESIAN_POINT('Ctrl Pts',(31.4359334767027,-38.5665036463854,
1.20031194407303));
#228347=CARTESIAN_POINT('Ctrl Pts',(31.4761291152178,-38.5676924500684,
1.200311944073));
#228348=CARTESIAN_POINT('Ctrl Pts',(31.517560423709,-38.5682644050243,1.20031194407298));
#228349=CARTESIAN_POINT('Ctrl Pts',(31.5382760779546,-38.5685503825022,
1.20031194407296));
#228350=CARTESIAN_POINT('Ctrl Pts',(31.5593006496942,-38.5686821477984,
1.20031194407295));
#228351=CARTESIAN_POINT('Ctrl Pts',(31.580631720503,-38.568645443298,1.20031194407294));
#228352=CARTESIAN_POINT('Ctrl Pts',(31.5912972559074,-38.5686270910479,
1.20031194407293));
#228353=CARTESIAN_POINT('Ctrl Pts',(31.602039416079,-38.5685666213486,1.20031194407292));
#228354=CARTESIAN_POINT('Ctrl Pts',(31.6128578726308,-38.5684622335776,
1.20031194407291));
#228355=CARTESIAN_POINT('Ctrl Pts',(31.6182671009067,-38.5684100396921,
1.20031194407291));
#228356=CARTESIAN_POINT('Ctrl Pts',(31.6236954032776,-38.5683468662887,
1.20031194407291));
#228357=CARTESIAN_POINT('Ctrl Pts',(31.6291427358525,-38.5682724858854,
1.2003119440729));
#228358=CARTESIAN_POINT('Ctrl Pts',(31.6345900684273,-38.5681981054821,
1.2003119440729));
#228359=CARTESIAN_POINT('Ctrl Pts',(31.6413235996988,-38.5680901051119,
1.20031194407289));
#228360=CARTESIAN_POINT('Ctrl Pts',(31.6455417793924,-38.5680154954776,
1.20031194407289));
#228361=CARTESIAN_POINT('Ctrl Pts',(31.7805235295889,-38.5656279871787,
1.2003119440728));
#228362=CARTESIAN_POINT('Ctrl Pts',(31.9154051726212,-38.5561795910414,
1.2003119440727));
#228363=CARTESIAN_POINT('Ctrl Pts',(32.0494234859736,-38.5397460049412,
1.20031194407258));
#228364=CARTESIAN_POINT('Ctrl Pts',(32.1164326426498,-38.531529211891,1.20031194407253));
#228365=CARTESIAN_POINT('Ctrl Pts',(32.1832234851506,-38.5215640191554,
1.20031194407247));
#228366=CARTESIAN_POINT('Ctrl Pts',(32.2496905794856,-38.5098518537399,
1.20031194407241));
#228367=CARTESIAN_POINT('Ctrl Pts',(32.2829241266532,-38.5039957710322,
1.20031194407238));
#228368=CARTESIAN_POINT('Ctrl Pts',(32.3160767367793,-38.4977029451545,
1.20031194407235));
#228369=CARTESIAN_POINT('Ctrl Pts',(32.3491352540877,-38.4909736878864,
1.20031194407232));
#228370=CARTESIAN_POINT('Ctrl Pts',(32.3656645127419,-38.4876090592524,
1.2003119440723));
#228371=CARTESIAN_POINT('Ctrl Pts',(32.3821702481916,-38.4841353227707,
1.20031194407229));
#228372=CARTESIAN_POINT('Ctrl Pts',(32.398650816765,-38.4805525214624,1.20031194407227));
#228373=CARTESIAN_POINT('Ctrl Pts',(32.411011243195,-38.4778654204812,1.20031194407226));
#228374=CARTESIAN_POINT('Ctrl Pts',(32.4233575132572,-38.475116970535,1.20031194407225));
#228375=CARTESIAN_POINT('Ctrl Pts',(32.4356889338236,-38.4723071913888,
1.20031194407224));
#228376=CARTESIAN_POINT('Ctrl Pts',(32.4397994073458,-38.4713705983401,
1.20031194407223));
#228377=CARTESIAN_POINT('Ctrl Pts',(32.4424460208668,-38.4707654847475,
1.20031194407223));
#228378=CARTESIAN_POINT('Ctrl Pts',(32.4480153789148,-38.4694769700546,
1.20031194407222));
#228379=CARTESIAN_POINT('Ctrl Pts',(32.6262348364502,-38.4282444998814,
1.20031194407205));
#228380=CARTESIAN_POINT('Ctrl Pts',(32.7791754313427,-38.3801506221562,
1.20031194407188));
#228381=CARTESIAN_POINT('Ctrl Pts',(32.908194638507,-38.3333364047882,1.20031194407173));
#228382=CARTESIAN_POINT('Ctrl Pts',(32.9727042420892,-38.3099292961042,
1.20031194407166));
#228383=CARTESIAN_POINT('Ctrl Pts',(33.0312680881648,-38.2868232725734,
1.20031194407159));
#228384=CARTESIAN_POINT('Ctrl Pts',(33.0841417029546,-38.2648227575885,
1.20031194407152));
#228385=CARTESIAN_POINT('Ctrl Pts',(33.1370153177444,-38.2428222426036,
1.20031194407146));
#228386=CARTESIAN_POINT('Ctrl Pts',(33.1826844705622,-38.2226217842936,
1.2003119440714));
#228387=CARTESIAN_POINT('Ctrl Pts',(33.2259393055082,-38.2027670624203,
1.20031194407135));
#228388=CARTESIAN_POINT('Ctrl Pts',(33.2691941404541,-38.1829123405469,
1.20031194407129));
#228389=CARTESIAN_POINT('Ctrl Pts',(33.3217696114243,-38.1579514186547,
1.20031194407122));
#228390=CARTESIAN_POINT('Ctrl Pts',(33.3830435662504,-38.126647163882,1.20031194407114));
#228391=CARTESIAN_POINT('Ctrl Pts',(33.4136805436635,-38.1109950364957,
1.2003119440711));
#228392=CARTESIAN_POINT('Ctrl Pts',(33.4464876154808,-38.0937507629311,
1.20031194407105));
#228393=CARTESIAN_POINT('Ctrl Pts',(33.4813558378467,-38.0747246577547,
1.200311944071));
#228394=CARTESIAN_POINT('Ctrl Pts',(33.4987899490296,-38.0652116051666,
1.20031194407098));
#228395=CARTESIAN_POINT('Ctrl Pts',(33.5167389901322,-38.0552527529065,
1.20031194407095));
#228396=CARTESIAN_POINT('Ctrl Pts',(33.5351870316424,-38.0448224347338,
1.20031194407093));
#228397=CARTESIAN_POINT('Ctrl Pts',(33.5444110523975,-38.0396072756474,
1.20031194407091));
#228398=CARTESIAN_POINT('Ctrl Pts',(33.5537598232545,-38.0342742500828,
1.2003119440709));
#228399=CARTESIAN_POINT('Ctrl Pts',(33.5632311668626,-38.0288200138855,
1.20031194407089));
#228400=CARTESIAN_POINT('Ctrl Pts',(33.5679668386666,-38.0260928957869,
1.20031194407088));
#228401=CARTESIAN_POINT('Ctrl Pts',(33.5727331536583,-38.0233354750301,
1.20031194407087));
#228402=CARTESIAN_POINT('Ctrl Pts',(33.5775298332869,-38.0205473299712,
1.20031194407087));
#228403=CARTESIAN_POINT('Ctrl Pts',(33.5823265129155,-38.0177591849123,
1.20031194407086));
#228404=CARTESIAN_POINT('Ctrl Pts',(33.5857178757518,-38.0157827325012,
1.20031194407085));
#228405=CARTESIAN_POINT('Ctrl Pts',(33.5920106841477,-38.0120902980629,
1.20031194407084));
#228406=CARTESIAN_POINT('Ctrl Pts',(33.6926956184811,-37.9530113470519,
1.2003119440707));
#228407=CARTESIAN_POINT('Ctrl Pts',(33.7701424615912,-37.9019350150742,
1.20031194407058));
#228408=CARTESIAN_POINT('Ctrl Pts',(33.8267433773703,-37.8632730769985,
1.20031194407049));
#228409=CARTESIAN_POINT('Ctrl Pts',(33.8550438352598,-37.8439421079607,
1.20031194407044));
#228410=CARTESIAN_POINT('Ctrl Pts',(33.8781191120543,-37.8276705996708,
1.20031194407041));
#228411=CARTESIAN_POINT('Ctrl Pts',(33.8961673794352,-37.8147707280721,
1.20031194407038));
#228412=CARTESIAN_POINT('Ctrl Pts',(33.9051915131256,-37.8083207922728,
1.20031194407036));
#228413=CARTESIAN_POINT('Ctrl Pts',(33.9129576999885,-37.8027114789762,
1.20031194407035));
#228414=CARTESIAN_POINT('Ctrl Pts',(33.9194831463414,-37.7979685397393,
1.20031194407034));
#228415=CARTESIAN_POINT('Ctrl Pts',(33.9227458695178,-37.7955970701208,
1.20031194407033));
#228416=CARTESIAN_POINT('Ctrl Pts',(33.9256984075668,-37.7934421940172,
1.20031194407033));
#228417=CARTESIAN_POINT('Ctrl Pts',(33.9283423192297,-37.7915061822865,
1.20031194407032));
#228418=CARTESIAN_POINT('Ctrl Pts',(33.9296642750612,-37.7905381764212,
1.20031194407032));
#228419=CARTESIAN_POINT('Ctrl Pts',(33.9309090742961,-37.789624886649,1.20031194407032));
#228420=CARTESIAN_POINT('Ctrl Pts',(33.9320768943611,-37.7887665720532,
1.20031194407032));
#228421=CARTESIAN_POINT('Ctrl Pts',(33.9326608043936,-37.7883374147552,
1.20031194407032));
#228422=CARTESIAN_POINT('Ctrl Pts',(33.9332254696337,-37.7879220012513,
1.20031194407032));
#228423=CARTESIAN_POINT('Ctrl Pts',(33.9337709101218,-37.7875203606134,
1.20031194407031));
#228424=CARTESIAN_POINT('Ctrl Pts',(33.9339072702438,-37.7874199504539,
1.20031194407031));
#228425=CARTESIAN_POINT('Ctrl Pts',(33.933964117512,-37.7873781784489,1.20031194407031));
#228426=CARTESIAN_POINT('Ctrl Pts',(33.9340001857095,-37.7873517120245,
1.20031194407031));
#228427=CARTESIAN_POINT('Ctrl Pts',(33.9340542880057,-37.7873120123878,
1.20031194407031));
#228428=CARTESIAN_POINT('Ctrl Pts',(33.9340616373928,-37.7873067503073,
1.20031194407031));
#228429=CARTESIAN_POINT('Ctrl Pts',(33.9342204603887,-37.7871896783458,
1.20031194407031));
#228430=CARTESIAN_POINT('Ctrl Pts',(33.9343792833846,-37.7870726063844,
1.20031194407031));
#228431=CARTESIAN_POINT('Ctrl Pts',(33.9346895799893,-37.7868437245421,
1.20031194407031));
#228432=CARTESIAN_POINT('Ctrl Pts',(33.9353495767208,-37.7863567853818,
1.20031194407031));
#228433=CARTESIAN_POINT('Ctrl Pts',(34.0479890188865,-37.7032525020212,
1.20031194407013));
#228434=CARTESIAN_POINT('Ctrl Pts',(34.1566407086857,-37.614517099931,1.20031194406993));
#228435=CARTESIAN_POINT('Ctrl Pts',(34.2608994207399,-37.5207938542228,
1.20031194406974));
#228436=CARTESIAN_POINT('Ctrl Pts',(34.3130287767669,-37.4739322313688,
1.20031194406964));
#228437=CARTESIAN_POINT('Ctrl Pts',(34.3640598883576,-37.4258236476102,
1.20031194406954));
#228438=CARTESIAN_POINT('Ctrl Pts',(34.4139419628721,-37.3765480943877,
1.20031194406944));
#228439=CARTESIAN_POINT('Ctrl Pts',(34.4388830001295,-37.3519103177765,
1.20031194406939));
#228440=CARTESIAN_POINT('Ctrl Pts',(34.4635367781177,-37.3269807987992,
1.20031194406934));
#228441=CARTESIAN_POINT('Ctrl Pts',(34.48789734555,-37.301766883024,1.20031194406929));
#228442=CARTESIAN_POINT('Ctrl Pts',(34.5000776292661,-37.2891599251363,
1.20031194406927));
#228443=CARTESIAN_POINT('Ctrl Pts',(34.5121846103433,-37.2764818680492,
1.20031194406924));
#228444=CARTESIAN_POINT('Ctrl Pts',(34.5242175368032,-37.2637336779528,
1.20031194406922));
#228445=CARTESIAN_POINT('Ctrl Pts',(34.5302340000331,-37.2573595829047,
1.2003119440692));
#228446=CARTESIAN_POINT('Ctrl Pts',(34.5362319496088,-37.2509679546043,
1.20031194406919));
#228447=CARTESIAN_POINT('Ctrl Pts',(34.5422112918509,-37.2445589114655,
1.20031194406918));
#228448=CARTESIAN_POINT('Ctrl Pts',(34.5481906340931,-37.2381498683267,
1.20031194406917));
#228449=CARTESIAN_POINT('Ctrl Pts',(34.5555188037551,-37.2302405151227,
1.20031194406915));
#228450=CARTESIAN_POINT('Ctrl Pts',(34.5600934028869,-37.2252796559333,
1.20031194406914));
#228451=CARTESIAN_POINT('Ctrl Pts',(34.5966901959412,-37.1855927824186,
1.20031194406906));
#228452=CARTESIAN_POINT('Ctrl Pts',(34.6385669750697,-37.1388706287107,
1.20031194406897));
#228453=CARTESIAN_POINT('Ctrl Pts',(34.6848743144913,-37.0844214804023,
1.20031194406887));
#228454=CARTESIAN_POINT('Ctrl Pts',(34.7311816539129,-37.029972332094,1.20031194406877));
#228455=CARTESIAN_POINT('Ctrl Pts',(34.7806474820129,-36.969461659571,1.20031194406865));
#228456=CARTESIAN_POINT('Ctrl Pts',(34.8359398202564,-36.8970841824436,
1.20031194406852));
#228457=CARTESIAN_POINT('Ctrl Pts',(34.8912321585,-36.8247067053163,1.20031194406838));
#228458=CARTESIAN_POINT('Ctrl Pts',(34.9378898692301,-36.7590233901572,
1.20031194406826));
#228459=CARTESIAN_POINT('Ctrl Pts',(34.9772072245179,-36.7011341896424,
1.20031194406816));
#228460=CARTESIAN_POINT('Ctrl Pts',(34.9968659021618,-36.6721895893851,
1.20031194406811));
#228461=CARTESIAN_POINT('Ctrl Pts',(35.0146858800011,-36.6451869709813,
1.20031194406806));
#228462=CARTESIAN_POINT('Ctrl Pts',(35.0308042366247,-36.6202281777743,
1.20031194406802));
#228463=CARTESIAN_POINT('Ctrl Pts',(35.0388634149364,-36.6077487811709,
1.20031194406799));
#228464=CARTESIAN_POINT('Ctrl Pts',(35.0464969062674,-36.5957799985638,
1.20031194406797));
#228465=CARTESIAN_POINT('Ctrl Pts',(35.0537200765041,-36.5843326010151,
1.20031194406795));
#228466=CARTESIAN_POINT('Ctrl Pts',(35.0609432467408,-36.5728852034664,
1.20031194406793));
#228467=CARTESIAN_POINT('Ctrl Pts',(35.0671615905174,-36.5629223106682,
1.20031194406791));
#228468=CARTESIAN_POINT('Ctrl Pts',(35.0741727240206,-36.551564117921,1.20031194406789));
#228469=CARTESIAN_POINT('Ctrl Pts',(35.1022172580337,-36.5061313469321,
1.20031194406781));
#228470=CARTESIAN_POINT('Ctrl Pts',(35.1330608833851,-36.4541677770201,
1.20031194406772));
#228471=CARTESIAN_POINT('Ctrl Pts',(35.1659167389339,-36.395299855068,1.20031194406762));
#228472=CARTESIAN_POINT('Ctrl Pts',(35.1823446667083,-36.365865894092,1.20031194406757));
#228473=CARTESIAN_POINT('Ctrl Pts',(35.1992721661547,-36.334705260185,1.20031194406752));
#228474=CARTESIAN_POINT('Ctrl Pts',(35.2165786486466,-36.3017693932668,
1.20031194406746));
#228475=CARTESIAN_POINT('Ctrl Pts',(35.2252318898925,-36.2853014598077,
1.20031194406744));
#228476=CARTESIAN_POINT('Ctrl Pts',(35.2339796345742,-36.2683897120953,
1.20031194406741));
#228477=CARTESIAN_POINT('Ctrl Pts',(35.2428052999417,-36.2510281025341,
1.20031194406738));
#228478=CARTESIAN_POINT('Ctrl Pts',(35.2472181326254,-36.2423472977535,
1.20031194406736));
#228479=CARTESIAN_POINT('Ctrl Pts',(35.2516504454805,-36.2335540275106,
1.20031194406735));
#228480=CARTESIAN_POINT('Ctrl Pts',(35.2561000488926,-36.224647542843,1.20031194406733));
#228481=CARTESIAN_POINT('Ctrl Pts',(35.2583248505986,-36.220194300509,1.20031194406733));
#228482=CARTESIAN_POINT('Ctrl Pts',(35.2605539749439,-36.2157127545689,
1.20031194406732));
#228483=CARTESIAN_POINT('Ctrl Pts',(35.2627871447812,-36.2112028118591,
1.20031194406731));
#228484=CARTESIAN_POINT('Ctrl Pts',(35.2639037296998,-36.2089478405042,
1.20031194406731));
#228485=CARTESIAN_POINT('Ctrl Pts',(35.2650213259914,-36.2066857699568,
1.2003119440673));
#228486=CARTESIAN_POINT('Ctrl Pts',(35.2661398985887,-36.2044165886084,
1.2003119440673));
#228487=CARTESIAN_POINT('Ctrl Pts',(35.267258471186,-36.2021474072601,1.2003119440673));
#228488=CARTESIAN_POINT('Ctrl Pts',(35.2678500311267,-36.2009470888391,
1.20031194406729));
#228489=CARTESIAN_POINT('Ctrl Pts',(35.269498510102,-36.1975877005638,1.20031194406729));
#228490=CARTESIAN_POINT('Ctrl Pts',(35.3222498373094,-36.0900872757556,
1.20031194406711));
#228491=CARTESIAN_POINT('Ctrl Pts',(35.3587557988267,-36.0051118341887,
1.20031194406697));
#228492=CARTESIAN_POINT('Ctrl Pts',(35.3837097434542,-35.9448721794198,
1.20031194406687));
#228493=CARTESIAN_POINT('Ctrl Pts',(35.3961867157678,-35.9147523520355,
1.20031194406682));
#228494=CARTESIAN_POINT('Ctrl Pts',(35.4057391361001,-35.8907881906255,
1.20031194406679));
#228495=CARTESIAN_POINT('Ctrl Pts',(35.4127112455899,-35.8731142810384,
1.20031194406676));
#228496=CARTESIAN_POINT('Ctrl Pts',(35.4161973003348,-35.8642773262449,
1.20031194406674));
#228497=CARTESIAN_POINT('Ctrl Pts',(35.4190355703654,-35.8570116770341,
1.20031194406673));
#228498=CARTESIAN_POINT('Ctrl Pts',(35.4212523286608,-35.8513270727097,
1.20031194406672));
#228499=CARTESIAN_POINT('Ctrl Pts',(35.4223607078085,-35.8484847705475,
1.20031194406672));
#228500=CARTESIAN_POINT('Ctrl Pts',(35.4233137090223,-35.8460377296069,
1.20031194406671));
#228501=CARTESIAN_POINT('Ctrl Pts',(35.424113335064,-35.8439866770984,1.20031194406671));
#228502=CARTESIAN_POINT('Ctrl Pts',(35.4245131480849,-35.8429611508441,
1.20031194406671));
#228503=CARTESIAN_POINT('Ctrl Pts',(35.4248746173127,-35.8420346216977,
1.20031194406671));
#228504=CARTESIAN_POINT('Ctrl Pts',(35.4251979565472,-35.8412071682066,
1.20031194406671));
#228505=CARTESIAN_POINT('Ctrl Pts',(35.4253596261645,-35.840793441461,1.20031194406671));
#228506=CARTESIAN_POINT('Ctrl Pts',(35.4255117632835,-35.8404044836292,
1.20031194406671));
#228507=CARTESIAN_POINT('Ctrl Pts',(35.4256543900463,-35.840040302828,1.2003119440667));
#228508=CARTESIAN_POINT('Ctrl Pts',(35.4257257034276,-35.8398582124274,
1.2003119440667));
#228509=CARTESIAN_POINT('Ctrl Pts',(35.4256458699712,-35.840060922649,1.2003119440667));
#228510=CARTESIAN_POINT('Ctrl Pts',(35.4256380461447,-35.8400805248978,
1.2003119440667));
#228511=CARTESIAN_POINT('Ctrl Pts',(35.4256302223182,-35.8401001271466,
1.2003119440667));
#228512=CARTESIAN_POINT('Ctrl Pts',(35.4256944081216,-35.8399366214226,
1.2003119440667));
#228513=CARTESIAN_POINT('Ctrl Pts',(35.4260537600226,-35.8390220991309,
1.2003119440667));
#228514=CARTESIAN_POINT('Ctrl Pts',(35.4720508033521,-35.7219632457832,
1.20031194406651));
#228515=CARTESIAN_POINT('Ctrl Pts',(35.5127143051589,-35.6028414779712,
1.20031194406633));
#228516=CARTESIAN_POINT('Ctrl Pts',(35.5476914730881,-35.4821238832825,
1.20031194406614));
#228517=CARTESIAN_POINT('Ctrl Pts',(35.5651800570528,-35.4217650859381,
1.20031194406605));
#228518=CARTESIAN_POINT('Ctrl Pts',(35.5812474921583,-35.3610118641884,
1.20031194406596));
#228519=CARTESIAN_POINT('Ctrl Pts',(35.5958508066064,-35.2999325824079,
1.20031194406587));
#228520=CARTESIAN_POINT('Ctrl Pts',(35.6031524638304,-35.2693929415175,
1.20031194406582));
#228521=CARTESIAN_POINT('Ctrl Pts',(35.6100880908901,-35.2387717856194,
1.20031194406577));
#228522=CARTESIAN_POINT('Ctrl Pts',(35.6166523417741,-35.2080776921265,
1.20031194406573));
#228523=CARTESIAN_POINT('Ctrl Pts',(35.619934467216,-35.19273064538,1.20031194406571));
#228524=CARTESIAN_POINT('Ctrl Pts',(35.6231237486141,-35.1773653642349,
1.20031194406568));
#228525=CARTESIAN_POINT('Ctrl Pts',(35.6262195186426,-35.161982921655,1.20031194406566));
#228526=CARTESIAN_POINT('Ctrl Pts',(35.6277674036568,-35.1542917003651,
1.20031194406565));
#228527=CARTESIAN_POINT('Ctrl Pts',(35.6292919108286,-35.1465961887165,
1.20031194406564));
#228528=CARTESIAN_POINT('Ctrl Pts',(35.630792956842,-35.1388965209387,1.20031194406563));
#228529=CARTESIAN_POINT('Ctrl Pts',(35.6322940028554,-35.1311968531609,
1.20031194406562));
#228530=CARTESIAN_POINT('Ctrl Pts',(35.6339809179446,-35.1223833728588,
1.2003119440656));
#228531=CARTESIAN_POINT('Ctrl Pts',(35.6352256281231,-35.1157851834795,
1.20031194406559));
#228532=CARTESIAN_POINT('Ctrl Pts',(35.6451833095507,-35.0629996684451,
1.20031194406552));
#228533=CARTESIAN_POINT('Ctrl Pts',(35.6547119954289,-35.0059773360267,
1.20031194406543));
#228534=CARTESIAN_POINT('Ctrl Pts',(35.6632338265052,-34.944707338269,1.20031194406534));
#228535=CARTESIAN_POINT('Ctrl Pts',(35.6674947420433,-34.9140723393902,
1.2003119440653));
#228536=CARTESIAN_POINT('Ctrl Pts',(35.6715023407625,-34.8823759842295,
1.20031194406526));
#228537=CARTESIAN_POINT('Ctrl Pts',(35.6751743340361,-34.8496210064097,
1.20031194406521));
#228538=CARTESIAN_POINT('Ctrl Pts',(35.6770103306729,-34.8332435174997,
1.20031194406519));
#228539=CARTESIAN_POINT('Ctrl Pts',(35.6787624259482,-34.816601372925,1.20031194406516));
#228540=CARTESIAN_POINT('Ctrl Pts',(35.6804195501196,-34.7996952837582,
1.20031194406514));
#228541=CARTESIAN_POINT('Ctrl Pts',(35.6812481122053,-34.7912422391749,
1.20031194406513));
#228542=CARTESIAN_POINT('Ctrl Pts',(35.682052931515,-34.7827232084435,1.20031194406511));
#228543=CARTESIAN_POINT('Ctrl Pts',(35.6828325987501,-34.7741382950017,
1.2003119440651));
#228544=CARTESIAN_POINT('Ctrl Pts',(35.6836122659853,-34.7655533815599,
1.20031194406509));
#228545=CARTESIAN_POINT('Ctrl Pts',(35.6842578624331,-34.7582068715563,
1.20031194406508));
#228546=CARTESIAN_POINT('Ctrl Pts',(35.6850947210513,-34.7481860172205,
1.20031194406507));
#228547=CARTESIAN_POINT('Ctrl Pts',(35.6917895899967,-34.668019182534,1.20031194406495));
#228548=CARTESIAN_POINT('Ctrl Pts',(35.6952032996081,-34.5971199252611,
1.20031194406486));
#228549=CARTESIAN_POINT('Ctrl Pts',(35.696932981384,-34.5356499421077,1.20031194406477));
#228550=CARTESIAN_POINT('Ctrl Pts',(35.697797822272,-34.5049149505309,1.20031194406473));
#228551=CARTESIAN_POINT('Ctrl Pts',(35.6982360478431,-34.4765343811884,
1.20031194406469));
#228552=CARTESIAN_POINT('Ctrl Pts',(35.6984099465109,-34.4505142287327,
1.20031194406466));
#228553=CARTESIAN_POINT('Ctrl Pts',(35.6984968958448,-34.4375041525048,
1.20031194406464));
#228554=CARTESIAN_POINT('Ctrl Pts',(35.6985173568866,-34.4250840648253,
1.20031194406462));
#228555=CARTESIAN_POINT('Ctrl Pts',(35.6984891446562,-34.4132541458775,
1.20031194406461));
#228556=CARTESIAN_POINT('Ctrl Pts',(35.6984750385409,-34.4073391864035,
1.2003119440646));
#228557=CARTESIAN_POINT('Ctrl Pts',(35.6984487641077,-34.4015717691125,
1.20031194406459));
#228558=CARTESIAN_POINT('Ctrl Pts',(35.6984123624849,-34.3959518850385,
1.20031194406458));
#228559=CARTESIAN_POINT('Ctrl Pts',(35.6983941616735,-34.3931419430014,
1.20031194406458));
#228560=CARTESIAN_POINT('Ctrl Pts',(35.6983734290647,-34.3903688842686,
1.20031194406458));
#228561=CARTESIAN_POINT('Ctrl Pts',(35.6983504145862,-34.3876327073274,
1.20031194406457));
#228562=CARTESIAN_POINT('Ctrl Pts',(35.698338907347,-34.3862646188568,1.20031194406457));
#228563=CARTESIAN_POINT('Ctrl Pts',(35.6983268296403,-34.384905750834,1.20031194406457));
#228564=CARTESIAN_POINT('Ctrl Pts',(35.698314212045,-34.3835561029776,1.20031194406457));
#228565=CARTESIAN_POINT('Ctrl Pts',(35.6983015944497,-34.3822064551211,
1.20031194406457));
#228566=CARTESIAN_POINT('Ctrl Pts',(35.6983002167287,-34.3820134008898,
1.20031194406457));
#228567=CARTESIAN_POINT('Ctrl Pts',(35.6982747699721,-34.3795348196026,
1.20031194406456));
#228568=CARTESIAN_POINT('Ctrl Pts',(35.6974604737609,-34.3002202184136,
1.20031194406446));
#228569=CARTESIAN_POINT('Ctrl Pts',(35.6943937917871,-34.2307179840103,
1.20031194406437));
#228570=CARTESIAN_POINT('Ctrl Pts',(35.6907273317126,-34.1710243703487,
1.20031194406429));
#228571=CARTESIAN_POINT('Ctrl Pts',(35.6888941016753,-34.1411775635179,
1.20031194406425));
#228572=CARTESIAN_POINT('Ctrl Pts',(35.6869040893939,-34.1137804530879,
1.20031194406421));
#228573=CARTESIAN_POINT('Ctrl Pts',(35.6849221958619,-34.0888229180692,
1.20031194406418));
#228574=CARTESIAN_POINT('Ctrl Pts',(35.6839312490959,-34.07634415056,1.20031194406417));
#228575=CARTESIAN_POINT('Ctrl Pts',(35.6829418927108,-34.0644752171096,
1.20031194406415));
#228576=CARTESIAN_POINT('Ctrl Pts',(35.6819720739932,-34.053214623226,1.20031194406414));
#228577=CARTESIAN_POINT('Ctrl Pts',(35.6814871646344,-34.0475843262843,
1.20031194406413));
#228578=CARTESIAN_POINT('Ctrl Pts',(35.6810071396924,-34.0421061142342,
1.20031194406412));
#228579=CARTESIAN_POINT('Ctrl Pts',(35.6805340337882,-34.0367797938365,
1.20031194406411));
#228580=CARTESIAN_POINT('Ctrl Pts',(35.680060927884,-34.0314534734388,1.20031194406411));
#228581=CARTESIAN_POINT('Ctrl Pts',(35.6797756914808,-34.0282664530176,
1.2003119440641));
#228582=CARTESIAN_POINT('Ctrl Pts',(35.6791374947488,-34.0212563190394,
1.20031194406409));
#228583=CARTESIAN_POINT('Ctrl Pts',(35.6740319208924,-33.9651752472142,
1.20031194406402));
#228584=CARTESIAN_POINT('Ctrl Pts',(35.667446457629,-33.9087275513041,1.20031194406395));
#228585=CARTESIAN_POINT('Ctrl Pts',(35.6592990697435,-33.8519980603981,
1.20031194406388));
#228586=CARTESIAN_POINT('Ctrl Pts',(35.651151681858,-33.7952685694921,1.20031194406381));
#228587=CARTESIAN_POINT('Ctrl Pts',(35.6416608857963,-33.7393879480562,
1.20031194406374));
#228588=CARTESIAN_POINT('Ctrl Pts',(35.6300946766936,-33.6810553792085,
1.20031194406367));
#228589=CARTESIAN_POINT('Ctrl Pts',(35.6185284675908,-33.6227228103608,
1.2003119440636));
#228590=CARTESIAN_POINT('Ctrl Pts',(35.6053269785843,-33.565506322998,1.20031194406353));
#228591=CARTESIAN_POINT('Ctrl Pts',(35.5906444826125,-33.5094875226223,
1.20031194406347));
#228592=CARTESIAN_POINT('Ctrl Pts',(35.5833032346265,-33.4814781224344,
1.20031194406343));
#228593=CARTESIAN_POINT('Ctrl Pts',(35.5755917348992,-33.4537681439933,
1.2003119440634));
#228594=CARTESIAN_POINT('Ctrl Pts',(35.5675289888887,-33.4263663294022,
1.20031194406337));
#228595=CARTESIAN_POINT('Ctrl Pts',(35.5634976158834,-33.4126654221067,
1.20031194406336));
#228596=CARTESIAN_POINT('Ctrl Pts',(35.5593784313073,-33.3990415557737,
1.20031194406334));
#228597=CARTESIAN_POINT('Ctrl Pts',(35.555173798157,-33.3854957799844,1.20031194406332));
#228598=CARTESIAN_POINT('Ctrl Pts',(35.5530714815819,-33.3787228920898,
1.20031194406332));
#228599=CARTESIAN_POINT('Ctrl Pts',(35.5509478028632,-33.3719695268311,
1.20031194406331));
#228600=CARTESIAN_POINT('Ctrl Pts',(35.5488030562557,-33.3652358103875,
1.2003119440633));
#228601=CARTESIAN_POINT('Ctrl Pts',(35.547730682952,-33.3618689521658,1.2003119440633));
#228602=CARTESIAN_POINT('Ctrl Pts',(35.5466530426761,-33.3585070061479,
1.20031194406329));
#228603=CARTESIAN_POINT('Ctrl Pts',(35.5455701721296,-33.3551499877732,
1.20031194406329));
#228604=CARTESIAN_POINT('Ctrl Pts',(35.5444873015832,-33.3517929693984,
1.20031194406329));
#228605=CARTESIAN_POINT('Ctrl Pts',(35.5428169798703,-33.3466583950697,
1.20031194406328));
#228606=CARTESIAN_POINT('Ctrl Pts',(35.5423059063546,-33.3450937309186,
1.20031194406328));
#228607=CARTESIAN_POINT('Ctrl Pts',(35.5341287301039,-33.3200591045035,
1.20031194406325));
#228608=CARTESIAN_POINT('Ctrl Pts',(35.5198766719601,-33.2776590873543,
1.2003119440632));
#228609=CARTESIAN_POINT('Ctrl Pts',(35.4976452190288,-33.2186306235513,
1.20031194406314));
#228610=CARTESIAN_POINT('Ctrl Pts',(35.4865294925632,-33.1891163916497,
1.20031194406311));
#228611=CARTESIAN_POINT('Ctrl Pts',(35.4733951118536,-33.1554556974782,
1.20031194406307));
#228612=CARTESIAN_POINT('Ctrl Pts',(35.4578693012197,-33.1178181373459,
1.20031194406303));
#228613=CARTESIAN_POINT('Ctrl Pts',(35.4501063959027,-33.0989993572799,
1.20031194406301));
#228614=CARTESIAN_POINT('Ctrl Pts',(35.4417442974859,-33.0791872808375,
1.20031194406299));
#228615=CARTESIAN_POINT('Ctrl Pts',(35.4327287043624,-33.058409229617,1.20031194406297));
#228616=CARTESIAN_POINT('Ctrl Pts',(35.4282209078006,-33.0480202040068,
1.20031194406296));
#228617=CARTESIAN_POINT('Ctrl Pts',(35.4235497375622,-33.0373896847021,
1.20031194406295));
#228618=CARTESIAN_POINT('Ctrl Pts',(35.4187078398003,-33.0265216178385,
1.20031194406293));
#228619=CARTESIAN_POINT('Ctrl Pts',(35.4138659420384,-33.015653550975,1.20031194406292));
#228620=CARTESIAN_POINT('Ctrl Pts',(35.4081030365595,-33.0029088117487,
1.20031194406291));
#228621=CARTESIAN_POINT('Ctrl Pts',(35.4036625938956,-32.9932087809579,
1.2003119440629));
#228622=CARTESIAN_POINT('Ctrl Pts',(35.2615684286476,-32.6828077956471,
1.20031194406258));
#228623=CARTESIAN_POINT('Ctrl Pts',(35.1040318357144,-32.4321016627449,
1.20031194406235));
#228624=CARTESIAN_POINT('Ctrl Pts',(34.9637006556535,-32.2248334230532,
1.20031194406216));
#228625=CARTESIAN_POINT('',(35.3782654838565,-31.9351625647508,1.64370254416411));
#228626=CARTESIAN_POINT('Ctrl Pts',(34.9637006556535,-32.2248334230534,
1.20031194529993));
#228627=CARTESIAN_POINT('Ctrl Pts',(34.9791915532731,-32.2141796179628,
1.2003132035734));
#228628=CARTESIAN_POINT('Ctrl Pts',(34.9950238908491,-32.2032582670238,
1.2013550800487));
#228629=CARTESIAN_POINT('Ctrl Pts',(35.0110648220203,-32.1921668431171,
1.20356874212391));
#228630=CARTESIAN_POINT('Ctrl Pts',(35.0269192803074,-32.18120435498,1.20575667078333));
#228631=CARTESIAN_POINT('Ctrl Pts',(35.0429771659482,-32.1700759807618,
1.2090902210463));
#228632=CARTESIAN_POINT('Ctrl Pts',(35.0590778766705,-32.1588992450428,
1.21366382536415));
#228633=CARTESIAN_POINT('Ctrl Pts',(35.0751785873929,-32.1477225093238,
1.21823742968199));
#228634=CARTESIAN_POINT('Ctrl Pts',(35.091321533961,-32.1364978458885,1.22405197105919));
#228635=CARTESIAN_POINT('Ctrl Pts',(35.107320467714,-32.1253612479031,1.23115576679678));
#228636=CARTESIAN_POINT('Ctrl Pts',(35.122570031374,-32.1147462742706,1.23792682960639));
#228637=CARTESIAN_POINT('Ctrl Pts',(35.1376879135474,-32.1042119249964,
1.24586933482526));
#228638=CARTESIAN_POINT('Ctrl Pts',(35.1525003389371,-32.093884832775,1.2549765262594));
#228639=CARTESIAN_POINT('Ctrl Pts',(35.1671768271681,-32.0836525147407,
1.26400013882685));
#228640=CARTESIAN_POINT('Ctrl Pts',(35.1815526237798,-32.0736242620552,
1.2741672508365));
#228641=CARTESIAN_POINT('Ctrl Pts',(35.1954582219823,-32.0639233486709,
1.28542032125132));
#228642=CARTESIAN_POINT('Ctrl Pts',(35.2092623123802,-32.0542932498181,
1.29659124673021));
#228643=CARTESIAN_POINT('Ctrl Pts',(35.2226022399921,-32.0449863135006,
1.30883208106364));
#228644=CARTESIAN_POINT('Ctrl Pts',(35.235323857924,-32.0361143840183,1.3220372548281));
#228645=CARTESIAN_POINT('Ctrl Pts',(35.2377211243318,-32.0344425543316,
1.32452564267659));
#228646=CARTESIAN_POINT('Ctrl Pts',(35.2400964879571,-32.0327861321727,
1.32704814050487));
#228647=CARTESIAN_POINT('Ctrl Pts',(35.2424489994253,-32.0311458052232,
1.32960386061904));
#228648=CARTESIAN_POINT('Ctrl Pts',(35.2474621173871,-32.0276503270482,
1.33505000895151));
#228649=CARTESIAN_POINT('Ctrl Pts',(35.2523714165991,-32.0242279718791,
1.34064708772507));
#228650=CARTESIAN_POINT('Ctrl Pts',(35.2571682083728,-32.0208850272555,
1.34638571164369));
#228651=CARTESIAN_POINT('Ctrl Pts',(35.2594598506561,-32.019287952875,1.34912730932825));
#228652=CARTESIAN_POINT('Ctrl Pts',(35.2612325977781,-32.0180525878963,
1.35130457478502));
#228653=CARTESIAN_POINT('Ctrl Pts',(35.2628164529538,-32.0169478451502,
1.35327374342102));
#228654=CARTESIAN_POINT('Ctrl Pts',(35.2645478723882,-32.0157401759832,
1.35542637511259));
#228655=CARTESIAN_POINT('Ctrl Pts',(35.2660531760898,-32.0146888910344,
1.35733112978435));
#228656=CARTESIAN_POINT('Ctrl Pts',(35.2677324535255,-32.0135150709957,
1.35949249377378));
#228657=CARTESIAN_POINT('Ctrl Pts',(35.2741633225976,-32.0090198739408,
1.36776953515945));
#228658=CARTESIAN_POINT('Ctrl Pts',(35.2807137945556,-32.0044242098054,
1.37676639688467));
#228659=CARTESIAN_POINT('Ctrl Pts',(35.2872782124383,-31.9998054729406,
1.38653301661517));
#228660=CARTESIAN_POINT('Ctrl Pts',(35.2945151999818,-31.9947135147877,
1.39730029356095));
#228661=CARTESIAN_POINT('Ctrl Pts',(35.3017692808126,-31.9895934091695,
1.40900449340962));
#228662=CARTESIAN_POINT('Ctrl Pts',(35.3088741066745,-31.9845669398305,
1.42168139775273));
#228663=CARTESIAN_POINT('Ctrl Pts',(35.3146583581149,-31.9804747406579,
1.43200204510305));
#228664=CARTESIAN_POINT('Ctrl Pts',(35.3203430147089,-31.9764450915934,
1.442967023781));
#228665=CARTESIAN_POINT('Ctrl Pts',(35.3258284981102,-31.9725508706251,
1.45457297574205));
#228666=CARTESIAN_POINT('Ctrl Pts',(35.332190748217,-31.9680342207771,1.46803395332618));
#228667=CARTESIAN_POINT('Ctrl Pts',(35.3382847597121,-31.9636999753336,
1.48235883474475));
#228668=CARTESIAN_POINT('Ctrl Pts',(35.3439479000008,-31.9596670699214,
1.49749915026898));
#228669=CARTESIAN_POINT('Ctrl Pts',(35.3495054740022,-31.9557093416777,
1.51235723600244));
#228670=CARTESIAN_POINT('Ctrl Pts',(35.3546472520298,-31.9520424364306,
1.52800071992423));
#228671=CARTESIAN_POINT('Ctrl Pts',(35.3592232552172,-31.9487760249973,
1.5443348930567));
#228672=CARTESIAN_POINT('Ctrl Pts',(35.3637052140343,-31.9455767436761,
1.56033337214231));
#228673=CARTESIAN_POINT('Ctrl Pts',(35.36764361384,-31.9427622485413,1.57699411595424));
#228674=CARTESIAN_POINT('Ctrl Pts',(35.3709132599343,-31.9404240837286,
1.59418264473183));
#228675=CARTESIAN_POINT('Ctrl Pts',(35.3739744359665,-31.9382349984645,
1.61027524644036));
#228676=CARTESIAN_POINT('Ctrl Pts',(35.3764490486064,-31.9364637089113,
1.62682966838047));
#228677=CARTESIAN_POINT('Ctrl Pts',(35.3782562823131,-31.9351693100709,
1.64370404229019));
#228678=CARTESIAN_POINT('Origin',(35.2179136404834,-32.0496170944344,1.6903385960272));
#228679=CARTESIAN_POINT('Ctrl Pts',(32.6377723122689,-28.0929019437897,
1.22883206859292));
#228680=CARTESIAN_POINT('Ctrl Pts',(32.6290483528857,-28.2696283457099,
1.22881927674072));
#228681=CARTESIAN_POINT('Ctrl Pts',(32.6507861714467,-28.6664518695883,
1.22885155067642));
#228682=CARTESIAN_POINT('Ctrl Pts',(32.8157565949781,-29.2482779349959,
1.22884594167019));
#228683=CARTESIAN_POINT('Ctrl Pts',(33.0263385510047,-29.6226880335155,
1.22882326260729));
#228684=CARTESIAN_POINT('Ctrl Pts',(33.1490201698931,-29.7905097624513,
1.22883764750185));
#228685=CARTESIAN_POINT('Ctrl Pts',(33.1013272747908,-28.1157960531297,
1.06670810586564));
#228686=CARTESIAN_POINT('Ctrl Pts',(33.0941933344135,-28.2604552892715,
1.06669100603789));
#228687=CARTESIAN_POINT('Ctrl Pts',(33.1119080170291,-28.5868782676582,
1.06673414749849));
#228688=CARTESIAN_POINT('Ctrl Pts',(33.2485106761014,-29.0690221208351,
1.06672664979286));
#228689=CARTESIAN_POINT('Ctrl Pts',(33.4227536030896,-29.378505429417,1.06669633408416));
#228690=CARTESIAN_POINT('Ctrl Pts',(33.5236463305992,-29.51654078573,1.06671556328664));
#228691=CARTESIAN_POINT('Ctrl Pts',(33.4485452218222,-28.1329444947838,
1.41432700844774));
#228692=CARTESIAN_POINT('Ctrl Pts',(33.442602257748,-28.2535843686159,1.41431914452909));
#228693=CARTESIAN_POINT('Ctrl Pts',(33.457303479132,-28.5272750189782,1.41433898500466));
#228694=CARTESIAN_POINT('Ctrl Pts',(33.5726577474632,-28.9347536083798,
1.41433553680962));
#228695=CARTESIAN_POINT('Ctrl Pts',(33.7196815439809,-29.1956046103513,
1.41432159485937));
#228696=CARTESIAN_POINT('Ctrl Pts',(33.8042536737239,-29.311328990014,1.41433043802103));
#228697=CARTESIAN_POINT('Ctrl Pts',(33.2866540840531,-28.1249489970898,
1.8784631477682));
#228698=CARTESIAN_POINT('Ctrl Pts',(33.280155824621,-28.2567879507945,1.87846761512219));
#228699=CARTESIAN_POINT('Ctrl Pts',(33.29626207911,-28.5550651662126,1.87845634379286));
#228700=CARTESIAN_POINT('Ctrl Pts',(33.4215234566304,-28.9973565993978,
1.87845830260287));
#228701=CARTESIAN_POINT('Ctrl Pts',(33.5812382332025,-29.2808825227345,
1.87846622320464));
#228702=CARTESIAN_POINT('Ctrl Pts',(33.6734198776609,-29.4070094447096,
1.8784611992028));
#228703=CARTESIAN_POINT('',(33.6424709357019,-29.3204058422248,1.64369670255176));
#228704=CARTESIAN_POINT('Origin',(33.3270601664447,-29.5295975159914,1.70201875422961));
#228705=CARTESIAN_POINT('',(33.2210378338023,-29.5998107361223,1.20031194406046));
#228706=CARTESIAN_POINT('Origin',(33.2211219339412,-29.5999375014398,1.71031201548608));
#228707=CARTESIAN_POINT('',(32.9441104525226,-29.0470610844397,1.20477058387486));
#228708=CARTESIAN_POINT('Origin',(34.5886221444943,-28.4990871886831,1.20031194405271));
#228709=CARTESIAN_POINT('Ctrl Pts',(32.9441104525226,-29.0470610844396,
1.20477058387483));
#228710=CARTESIAN_POINT('Ctrl Pts',(32.957487596,-29.0120269217884,1.20727210794763));
#228711=CARTESIAN_POINT('Ctrl Pts',(32.97112905783,-28.977764269499,1.21082214326037));
#228712=CARTESIAN_POINT('Ctrl Pts',(32.9848738018368,-28.9443537556375,
1.2153879242369));
#228713=CARTESIAN_POINT('Ctrl Pts',(32.9917461738402,-28.9276484987066,
1.21767081472518));
#228714=CARTESIAN_POINT('Ctrl Pts',(32.9986240293407,-28.911158007549,1.22020253377461));
#228715=CARTESIAN_POINT('Ctrl Pts',(33.0054700606366,-28.8948882868305,
1.222966891538));
#228716=CARTESIAN_POINT('Ctrl Pts',(33.0088930762846,-28.8867534264711,
1.22434907041971));
#228717=CARTESIAN_POINT('Ctrl Pts',(33.0123081107859,-28.8786737731232,
1.2257893072465));
#228718=CARTESIAN_POINT('Ctrl Pts',(33.0157107408341,-28.8706495846012,
1.22728512109639));
#228719=CARTESIAN_POINT('Ctrl Pts',(33.0174120558582,-28.8666374903403,
1.22803302802134));
#228720=CARTESIAN_POINT('Ctrl Pts',(33.0191102672905,-28.8626392630947,
1.2287948227304));
#228721=CARTESIAN_POINT('Ctrl Pts',(33.0208048315314,-28.8586549234248,
1.22957016490038));
#228722=CARTESIAN_POINT('Ctrl Pts',(33.0222611908749,-28.8552306623873,
1.23023651722055));
#228723=CARTESIAN_POINT('Ctrl Pts',(33.0240574949005,-28.8510127131434,
1.23107432693253));
#228724=CARTESIAN_POINT('Ctrl Pts',(33.0253099575854,-28.8480739802153,
1.23166738142626));
#228725=CARTESIAN_POINT('Ctrl Pts',(33.0255148127585,-28.8475933154817,
1.23176438254451));
#228726=CARTESIAN_POINT('Ctrl Pts',(33.0257051265238,-28.847146837289,1.23185472287165));
#228727=CARTESIAN_POINT('Ctrl Pts',(33.0258770397676,-28.8467435812441,
1.23193647125844));
#228728=CARTESIAN_POINT('Ctrl Pts',(33.0328457423944,-28.8303971299904,
1.23525023688373));
#228729=CARTESIAN_POINT('Ctrl Pts',(33.0403763934502,-28.8127359432397,
1.23908919769382));
#228730=CARTESIAN_POINT('Ctrl Pts',(33.0485253835054,-28.7938616980947,
1.24362454299849));
#228731=CARTESIAN_POINT('Ctrl Pts',(33.0518172496937,-28.7862372576421,
1.24545664117997));
#228732=CARTESIAN_POINT('Ctrl Pts',(33.0552096484203,-28.7784149692253,
1.24740279135459));
#228733=CARTESIAN_POINT('Ctrl Pts',(33.0587045478583,-28.770401947593,1.24947598599449));
#228734=CARTESIAN_POINT('Ctrl Pts',(33.0647777962482,-28.7564773493065,
1.25307867220388));
#228735=CARTESIAN_POINT('Ctrl Pts',(33.0711617145856,-28.7419775326813,
1.25706463339294));
#228736=CARTESIAN_POINT('Ctrl Pts',(33.0778573165602,-28.7269462852416,
1.26150906824912));
#228737=CARTESIAN_POINT('Ctrl Pts',(33.0812051175475,-28.7194306615216,
1.26373128567723));
#228738=CARTESIAN_POINT('Ctrl Pts',(33.0846306228292,-28.7117822591331,
1.2660682545116));
#228739=CARTESIAN_POINT('Ctrl Pts',(33.0881324264615,-28.7040069792634,
1.26853007716534));
#228740=CARTESIAN_POINT('Ctrl Pts',(33.0898833282777,-28.7001193393284,
1.26976098849223));
#228741=CARTESIAN_POINT('Ctrl Pts',(33.091653299656,-28.6961999811224,1.27102312752063));
#228742=CARTESIAN_POINT('Ctrl Pts',(33.0934420356603,-28.6922496678485,
1.27231778339808));
#228743=CARTESIAN_POINT('Ctrl Pts',(33.0943364036625,-28.6902745112115,
1.27296511133681));
#228744=CARTESIAN_POINT('Ctrl Pts',(33.095235462478,-28.688291615879,1.27362056934588));
#228745=CARTESIAN_POINT('Ctrl Pts',(33.0961391681415,-28.6863010779173,
1.27428432150403));
#228746=CARTESIAN_POINT('Ctrl Pts',(33.097042873805,-28.6843105399556,1.27494807366219));
#228747=CARTESIAN_POINT('Ctrl Pts',(33.0984463431325,-28.6812246039255,
1.27598917590122));
#228748=CARTESIAN_POINT('Ctrl Pts',(33.0988641782933,-28.6803066327227,
1.27630062679599));
#228749=CARTESIAN_POINT('Ctrl Pts',(33.1028758140486,-28.6714931903779,
1.27929086711689));
#228750=CARTESIAN_POINT('Ctrl Pts',(33.1076014897027,-28.6611188090574,
1.28290820661823));
#228751=CARTESIAN_POINT('Ctrl Pts',(33.1130526863339,-28.6492645730174,
1.28729313844181));
#228752=CARTESIAN_POINT('Ctrl Pts',(33.1166858702797,-28.6413638086564,
1.2902156644452));
#228753=CARTESIAN_POINT('Ctrl Pts',(33.1206408558893,-28.6328058930685,
1.29347993640869));
#228754=CARTESIAN_POINT('Ctrl Pts',(33.1249122049539,-28.6236172590072,
1.29713680038949));
#228755=CARTESIAN_POINT('Ctrl Pts',(33.1302522264143,-28.6121296698783,
1.30170859535177));
#228756=CARTESIAN_POINT('Ctrl Pts',(33.1360891729214,-28.5996579813137,
1.30689436904967));
#228757=CARTESIAN_POINT('Ctrl Pts',(33.1423938669865,-28.5862676535075,
1.3128114377833));
#228758=CARTESIAN_POINT('Ctrl Pts',(33.1455462140191,-28.5795724896044,
1.31576997215012));
#228759=CARTESIAN_POINT('Ctrl Pts',(33.1488150721229,-28.5726478262576,
1.31891159958562));
#228760=CARTESIAN_POINT('Ctrl Pts',(33.1521936856363,-28.565502671653,1.32225228000665));
#228761=CARTESIAN_POINT('Ctrl Pts',(33.1543478570325,-28.560946989978,1.32438226562887));
#228762=CARTESIAN_POINT('Ctrl Pts',(33.1567945113043,-28.5557840822131,
1.32684365446945));
#228763=CARTESIAN_POINT('Ctrl Pts',(33.1590556624874,-28.5510071120853,
1.32916388345756));
#228764=CARTESIAN_POINT('Ctrl Pts',(33.1603409124667,-28.5482918576594,
1.33048271356547));
#228765=CARTESIAN_POINT('Ctrl Pts',(33.16156677828,-28.5457010236681,1.33175504363288));
#228766=CARTESIAN_POINT('Ctrl Pts',(33.1626495062397,-28.5434151609632,
1.33288799329743));
#228767=CARTESIAN_POINT('Ctrl Pts',(33.1717587613124,-28.5241836390891,
1.34241977585321));
#228768=CARTESIAN_POINT('Ctrl Pts',(33.1799650739582,-28.5069813893592,
1.35171425231939));
#228769=CARTESIAN_POINT('Ctrl Pts',(33.1872683322733,-28.4916523054307,
1.36048797354847));
#228770=CARTESIAN_POINT('Ctrl Pts',(33.1895461303652,-28.4868713492306,
1.36322439126945));
#228771=CARTESIAN_POINT('Ctrl Pts',(33.1917364057839,-28.4822727115287,
1.36591035474761));
#228772=CARTESIAN_POINT('Ctrl Pts',(33.1938399126059,-28.4778519514819,
1.36853784811013));
#228773=CARTESIAN_POINT('Ctrl Pts',(33.1982638818738,-28.4685544743435,
1.37406383441355));
#228774=CARTESIAN_POINT('Ctrl Pts',(33.2023056483254,-28.4600444899576,
1.37933250854023));
#228775=CARTESIAN_POINT('Ctrl Pts',(33.2059830805497,-28.4522884918751,
1.38428413367145));
#228776=CARTESIAN_POINT('Ctrl Pts',(33.2078217966619,-28.4484104928338,
1.3867599462371));
#228777=CARTESIAN_POINT('Ctrl Pts',(33.2095694073675,-28.4447209913175,
1.38915654007037));
#228778=CARTESIAN_POINT('Ctrl Pts',(33.2112288233351,-28.4412165774721,
1.39146787276108));
#228779=CARTESIAN_POINT('Ctrl Pts',(33.212304726065,-28.4389444477008,1.39296645370776));
#228780=CARTESIAN_POINT('Ctrl Pts',(33.2130025453791,-28.4374626135989,
1.39394874270282));
#228781=CARTESIAN_POINT('Ctrl Pts',(33.2139878671883,-28.4353838986263,
1.39534619403358));
#228782=CARTESIAN_POINT('Ctrl Pts',(33.2145222540831,-28.4342565125995,
1.39610409837555));
#228783=CARTESIAN_POINT('Ctrl Pts',(33.2151408410574,-28.4329536576196,
1.39698447556877));
#228784=CARTESIAN_POINT('Ctrl Pts',(33.2159451003801,-28.431255221022,1.39814024575087));
#228785=CARTESIAN_POINT('Ctrl Pts',(33.2251278043236,-28.4118631667392,
1.41133635689271));
#228786=CARTESIAN_POINT('Ctrl Pts',(33.2334924648145,-28.3941726158207,
1.42458559617447));
#228787=CARTESIAN_POINT('Ctrl Pts',(33.2410387120603,-28.3780549591041,
1.43766002860613));
#228788=CARTESIAN_POINT('Ctrl Pts',(33.2485291147898,-28.3620565779314,
1.45063770627591));
#228789=CARTESIAN_POINT('Ctrl Pts',(33.2552139688992,-28.3476078811368,
1.46344272706916));
#228790=CARTESIAN_POINT('Ctrl Pts',(33.2611401113138,-28.3345942653939,
1.47586754648026));
#228791=CARTESIAN_POINT('Ctrl Pts',(33.267088344834,-28.3215321383023,1.4883386823616));
#228792=CARTESIAN_POINT('Ctrl Pts',(33.2722791581023,-28.3099198399354,
1.50043558221244));
#228793=CARTESIAN_POINT('Ctrl Pts',(33.2768100723006,-28.2996769878662,
1.51202124757987));
#228794=CARTESIAN_POINT('Ctrl Pts',(33.2790755293998,-28.2945555618316,
1.51781408026359));
#228795=CARTESIAN_POINT('Ctrl Pts',(33.281176463663,-28.2897769199114,1.52347996535626));
#228796=CARTESIAN_POINT('Ctrl Pts',(33.2831268723079,-28.2853333833825,
1.52900661721126));
#228797=CARTESIAN_POINT('Ctrl Pts',(33.2842370175176,-28.2828041847938,
1.53215230983253));
#228798=CARTESIAN_POINT('Ctrl Pts',(33.285170918215,-28.2806549866929,1.53488035159676));
#228799=CARTESIAN_POINT('Ctrl Pts',(33.2861526838662,-28.2784209021161,
1.53782378246903));
#228800=CARTESIAN_POINT('Ctrl Pts',(33.2868957774466,-28.2767299345161,
1.54005165078227));
#228801=CARTESIAN_POINT('Ctrl Pts',(33.287665648018,-28.274990395176,1.54240321584796));
#228802=CARTESIAN_POINT('Ctrl Pts',(33.2885410523913,-28.2730018411808,
1.54515950392346));
#228803=CARTESIAN_POINT('Ctrl Pts',(33.2938292219897,-28.2609893231917,
1.56180977350062));
#228804=CARTESIAN_POINT('Ctrl Pts',(33.2983113424445,-28.250843662381,1.57876976204337));
#228805=CARTESIAN_POINT('Ctrl Pts',(33.3019140269179,-28.2425020961685,
1.59588006790017));
#228806=CARTESIAN_POINT('Ctrl Pts',(33.3056500057273,-28.2338519035586,
1.6136234313772));
#228807=CARTESIAN_POINT('Ctrl Pts',(33.3084399416812,-28.2271415999801,
1.6315278363432));
#228808=CARTESIAN_POINT('Ctrl Pts',(33.3102594144813,-28.2223134829812,
1.64940969043652));
#228809=CARTESIAN_POINT('Ctrl Pts',(33.3120788872814,-28.2174853659824,
1.66729154452985));
#228810=CARTESIAN_POINT('Ctrl Pts',(33.3129280771682,-28.2145394397732,
1.68515018908582));
#228811=CARTESIAN_POINT('Ctrl Pts',(33.3128395643646,-28.2134312605034,
1.7028060399017));
#228812=CARTESIAN_POINT('Origin',(38.3128453890423,-28.2114417393925,1.70031194440099));
#228813=CARTESIAN_POINT('',(32.8954018234998,-29.1608126929597,1.20031194398571));
#228814=CARTESIAN_POINT('',(34.3159824751078,-24.4331776399864,1.20031195022982));
#228815=CARTESIAN_POINT('Origin',(38.3145363652461,-28.210542077077,1.20031189845541));
#228816=CARTESIAN_POINT('Ctrl Pts',(34.3159948183234,-24.4331900917137,
1.20031194685642));
#228817=CARTESIAN_POINT('Ctrl Pts',(34.3303039546506,-24.4461067674373,
1.2003119468621));
#228818=CARTESIAN_POINT('Ctrl Pts',(34.3448769068869,-24.4594391061185,
1.20142916350138));
#228819=CARTESIAN_POINT('Ctrl Pts',(34.3595845782253,-24.4730293569564,
1.20381042369062));
#228820=CARTESIAN_POINT('Ctrl Pts',(34.3746839503421,-24.4869815489684,
1.20625510258488));
#228821=CARTESIAN_POINT('Ctrl Pts',(34.3899250377596,-24.5012052818358,
1.2100329313098));
#228822=CARTESIAN_POINT('Ctrl Pts',(34.4051423214603,-24.5155065226169,
1.21525649384205));
#228823=CARTESIAN_POINT('Ctrl Pts',(34.4203596051609,-24.5298077633981,
1.22048005637431));
#228824=CARTESIAN_POINT('Ctrl Pts',(34.4355525210069,-24.5441859585775,
1.22714990467021));
#228825=CARTESIAN_POINT('Ctrl Pts',(34.4505365988143,-24.5584306172817,
1.23532228872312));
#228826=CARTESIAN_POINT('Ctrl Pts',(34.4638860356232,-24.5711212995965,
1.24260313215537));
#228827=CARTESIAN_POINT('Ctrl Pts',(34.4770633093728,-24.5836991677374,
1.25107369808066));
#228828=CARTESIAN_POINT('Ctrl Pts',(34.4899054865328,-24.5960086291691,
1.2607137415415));
#228829=CARTESIAN_POINT('Ctrl Pts',(34.4984983958317,-24.6042450897229,
1.26716405117869));
#228830=CARTESIAN_POINT('Ctrl Pts',(34.5069412503927,-24.6123613574676,
1.27413687554774));
#228831=CARTESIAN_POINT('Ctrl Pts',(34.5151867929259,-24.6203123442645,
1.28161326347683));
#228832=CARTESIAN_POINT('Ctrl Pts',(34.5254710814569,-24.6302292468814,
1.29093822060632));
#228833=CARTESIAN_POINT('Ctrl Pts',(34.5354473345851,-24.6398879953762,
1.30104672912449));
#228834=CARTESIAN_POINT('Ctrl Pts',(34.5450274197139,-24.6492046107063,
1.31187671365032));
#228835=CARTESIAN_POINT('Ctrl Pts',(34.5498174622782,-24.6538629183713,
1.31729170591319));
#228836=CARTESIAN_POINT('Ctrl Pts',(34.5545085766431,-24.6584358030121,
1.32288665434755));
#228837=CARTESIAN_POINT('Ctrl Pts',(34.5590906332653,-24.6629136235249,
1.32865144733831));
#228838=CARTESIAN_POINT('Ctrl Pts',(34.5613816615764,-24.6651525337813,
1.33153384383369));
#228839=CARTESIAN_POINT('Ctrl Pts',(34.5638475890099,-24.667566082161,1.3347203865195));
#228840=CARTESIAN_POINT('Ctrl Pts',(34.566180175823,-24.6698519148379,1.33782266059147));
#228841=CARTESIAN_POINT('Ctrl Pts',(34.568512762636,-24.6721377475148,1.34092493466344));
#228842=CARTESIAN_POINT('Ctrl Pts',(34.5707123232731,-24.6742961643224,
1.34394212358042));
#228843=CARTESIAN_POINT('Ctrl Pts',(34.572500252643,-24.6760529757483,1.34644379923359));
#228844=CARTESIAN_POINT('Ctrl Pts',(34.5812366074879,-24.6846372790612,
1.35866773077217));
#228845=CARTESIAN_POINT('Ctrl Pts',(34.5898330230505,-24.6930620283447,
1.37195376351934));
#228846=CARTESIAN_POINT('Ctrl Pts',(34.5981043363569,-24.7011529289306,
1.38628794683435));
#228847=CARTESIAN_POINT('Ctrl Pts',(34.6062515261976,-24.7091224134143,
1.40040702422298));
#228848=CARTESIAN_POINT('Ctrl Pts',(34.6140827233174,-24.7167674559872,
1.41554310358731));
#228849=CARTESIAN_POINT('Ctrl Pts',(34.6214243754728,-24.7239247815627,
1.43163288894338));
#228850=CARTESIAN_POINT('Ctrl Pts',(34.6286530535727,-24.7309719695179,
1.44747508312146));
#228851=CARTESIAN_POINT('Ctrl Pts',(34.6354065827653,-24.7375458161453,
1.46424167933799));
#228852=CARTESIAN_POINT('Ctrl Pts',(34.6415309763295,-24.7435015040427,
1.48182427092657));
#228853=CARTESIAN_POINT('Ctrl Pts',(34.6435494187961,-24.7454643454643,
1.48761904050889));
#228854=CARTESIAN_POINT('Ctrl Pts',(34.6454996560615,-24.7473601664762,
1.49350206443155));
#228855=CARTESIAN_POINT('Ctrl Pts',(34.6473766158821,-24.7491841975133,
1.49946836854867));
#228856=CARTESIAN_POINT('Ctrl Pts',(34.652629446093,-24.754288902064,1.51616557334277));
#228857=CARTESIAN_POINT('Ctrl Pts',(34.6573036915098,-24.7588269366786,
1.53350978538186));
#228858=CARTESIAN_POINT('Ctrl Pts',(34.6612978590138,-24.7627028602263,
1.55133984949419));
#228859=CARTESIAN_POINT('Ctrl Pts',(34.6652745132053,-24.7665617889284,
1.56909173373958));
#228860=CARTESIAN_POINT('Ctrl Pts',(34.6685766977678,-24.7697640792798,
1.58732455503405));
#228861=CARTESIAN_POINT('Ctrl Pts',(34.6711359729164,-24.7722454020292,
1.60585181274106));
#228862=CARTESIAN_POINT('Ctrl Pts',(34.6736897947263,-24.7747214375419,
1.62433959231217));
#228863=CARTESIAN_POINT('Ctrl Pts',(34.6755036625255,-24.7764793806157,
1.64311978093746));
#228864=CARTESIAN_POINT('Ctrl Pts',(34.676545382335,-24.7774890004652,1.66199046463618));
#228865=CARTESIAN_POINT('Ctrl Pts',(34.6772494481302,-24.7781713709027,
1.67474456876538));
#228866=CARTESIAN_POINT('Ctrl Pts',(34.6776015597746,-24.7785126251018,
1.68753966984136));
#228867=CARTESIAN_POINT('Ctrl Pts',(34.677601557544,-24.7785126278297,1.70031193702143));
#228868=CARTESIAN_POINT('Ctrl Pts',(32.9443734145941,-29.047088550519,1.20254662583059));
#228869=CARTESIAN_POINT('Ctrl Pts',(32.9215436319313,-29.0992288121337,
1.20069012649121));
#228870=CARTESIAN_POINT('Ctrl Pts',(32.9058099159406,-29.1373651695172,
1.20031194394367));
#228871=CARTESIAN_POINT('Ctrl Pts',(32.8954018234998,-29.1608126929597,
1.20031194398571));
#228872=CARTESIAN_POINT('Origin',(5.70932587105787,4.23595144986038,1.70031194551299));
#228873=CARTESIAN_POINT('',(46.1815600218214,5.73537991274122,1.20031193222587));
#228874=CARTESIAN_POINT('Origin',(5.73078536424823,4.22617125631035,1.2003119077108));
#228875=CARTESIAN_POINT('',(46.6812531154909,5.75295596501704,1.70031193265459));
#228876=CARTESIAN_POINT('Ctrl Pts',(46.1815602987146,5.73537992172872,1.2003119291104));
#228877=CARTESIAN_POINT('Ctrl Pts',(46.1998385379919,5.73599890403407,1.20031192909565));
#228878=CARTESIAN_POINT('Ctrl Pts',(46.2185903885374,5.73663738295984,1.20131870777919));
#228879=CARTESIAN_POINT('Ctrl Pts',(46.2376166719561,5.73728811853282,1.20346783917617));
#228880=CARTESIAN_POINT('Ctrl Pts',(46.2564199314747,5.73793122625847,1.20559177870276));
#228881=CARTESIAN_POINT('Ctrl Pts',(46.2754905999681,5.73858628467777,1.20883190700119));
#228882=CARTESIAN_POINT('Ctrl Pts',(46.2946110662354,5.7392454776022,1.21327535977034));
#228883=CARTESIAN_POINT('Ctrl Pts',(46.3135681057381,5.739899036262,1.21768083338669));
#228884=CARTESIAN_POINT('Ctrl Pts',(46.3325733597809,5.74055663522644,1.22326943598981));
#228885=CARTESIAN_POINT('Ctrl Pts',(46.3513998284053,5.74121016689779,1.23007726117922));
#228886=CARTESIAN_POINT('Ctrl Pts',(46.3701122575537,5.74185973986554,1.23684384863931));
#228887=CARTESIAN_POINT('Ctrl Pts',(46.3886472630931,5.74250526879017,1.24481502548662));
#228888=CARTESIAN_POINT('Ctrl Pts',(46.4067785985089,5.74313867764404,1.25397492705821));
#228889=CARTESIAN_POINT('Ctrl Pts',(46.4248362603995,5.74376951275128,1.26309760896425));
#228890=CARTESIAN_POINT('Ctrl Pts',(46.4424927182197,5.74438829983695,1.27339926303909));
#228891=CARTESIAN_POINT('Ctrl Pts',(46.4595331761044,5.74498733732926,1.28481329251151));
#228892=CARTESIAN_POINT('Ctrl Pts',(46.4770486801314,5.7456030745166,1.29654551711146));
#228893=CARTESIAN_POINT('Ctrl Pts',(46.4939124008867,5.74619791443428,1.30945291191962));
#228894=CARTESIAN_POINT('Ctrl Pts',(46.5099139362821,5.74676422941464,1.32341033693995));
#228895=CARTESIAN_POINT('Ctrl Pts',(46.525445263297,5.74731390311383,1.33695762018003));
#228896=CARTESIAN_POINT('Ctrl Pts',(46.5401637914016,5.74783668601327,1.35149339881056));
#228897=CARTESIAN_POINT('Ctrl Pts',(46.5539091695528,5.74832663916377,1.36686112936952));
#228898=CARTESIAN_POINT('Ctrl Pts',(46.5676646003917,5.74881695064171,1.38224009912439));
#228899=CARTESIAN_POINT('Ctrl Pts',(46.580444935055,5.74927436725853,1.39845158430405));
#228900=CARTESIAN_POINT('Ctrl Pts',(46.5921301757219,5.7496942558073,1.41530588898458));
#228901=CARTESIAN_POINT('Ctrl Pts',(46.603839377887,5.75011500537031,1.43219475473259));
#228902=CARTESIAN_POINT('Ctrl Pts',(46.6144486491958,5.75049806159522,1.44972831805024));
#228903=CARTESIAN_POINT('Ctrl Pts',(46.623884647298,5.75084030055653,1.46769345949304));
#228904=CARTESIAN_POINT('Ctrl Pts',(46.6337847261498,5.75119937149597,1.48654216155287));
#228905=CARTESIAN_POINT('Ctrl Pts',(46.6423926947928,5.75151349214178,1.50586507148068));
#228906=CARTESIAN_POINT('Ctrl Pts',(46.6496838565176,5.75178100407769,1.52540401168753));
#228907=CARTESIAN_POINT('Ctrl Pts',(46.6567242799942,5.75203931645437,1.54427102061296));
#228908=CARTESIAN_POINT('Ctrl Pts',(46.6625373635709,5.75225418539555,1.56333859268511));
#228909=CARTESIAN_POINT('Ctrl Pts',(46.6671550991531,5.75242588132341,1.58237653762922));
#228910=CARTESIAN_POINT('Ctrl Pts',(46.6720195193847,5.75260674944163,1.6024315110906));
#228911=CARTESIAN_POINT('Ctrl Pts',(46.6755573774317,5.7527397056103,1.62245258992363));
#228912=CARTESIAN_POINT('Ctrl Pts',(46.6778656067861,5.75282700406831,1.64218783542933));
#228913=CARTESIAN_POINT('Ctrl Pts',(46.6801738361405,5.75291430252632,1.66192308093502));
#228914=CARTESIAN_POINT('Ctrl Pts',(46.6812531073956,5.75295596501323,1.68137176616283));
#228915=CARTESIAN_POINT('Ctrl Pts',(46.6812531073309,5.75295596475188,1.70031193104168));
#228916=CARTESIAN_POINT('',(46.7076021730138,4.23170996769329,1.70031220133879));
#228917=CARTESIAN_POINT('Ctrl Pts',(46.7076028775425,4.23170996591438,1.70031194586251));
#228918=CARTESIAN_POINT('Ctrl Pts',(46.7059306109132,4.73886775910998,1.70031193738062));
#228919=CARTESIAN_POINT('Ctrl Pts',(46.6977211402375,5.24604600421938,1.70031193718003));
#228920=CARTESIAN_POINT('Ctrl Pts',(46.6812531140568,5.75295596497043,1.70031193662069));
#228921=CARTESIAN_POINT('Origin',(5.70932587110285,4.23595145174176,1.70031194560281));
#228922=CARTESIAN_POINT('Origin',(32.9579763053367,41.1063749326564,1.75031194454441));
#228923=CARTESIAN_POINT('',(31.1961982523541,42.0530206418947,1.75031194504804));
#228924=CARTESIAN_POINT('',(30.9676078400446,40.9103393982383,1.7503119439651));
#228925=CARTESIAN_POINT('Origin',(32.957976305205,41.1063749392618,1.75031194354879));
#228926=CARTESIAN_POINT('',(30.4202445350775,40.8565420363087,1.20031194412356));
#228927=CARTESIAN_POINT('Origin',(30.4202454883581,40.8565421277622,1.75031194411076));
#228928=CARTESIAN_POINT('',(30.7117092923969,42.3133482146014,1.20031194413613));
#228929=CARTESIAN_POINT('Origin',(32.9579819632021,41.1063741380079,1.20031193962333));
#228930=CARTESIAN_POINT('Origin',(30.7117092927696,42.3133482166055,1.75031194415212));
#228931=CARTESIAN_POINT('Origin',(22.1823980308195,48.9401638875901,1.75031194314428));
#228932=CARTESIAN_POINT('',(23.1273150294708,47.177461714961,1.75031194391174));
#228933=CARTESIAN_POINT('',(23.9441760720975,47.9935181602566,1.75031194383465));
#228934=CARTESIAN_POINT('Origin',(22.1823980305842,48.9401638944943,1.75031194500903));
#228935=CARTESIAN_POINT('',(24.4286650432564,47.733190603272,1.20031194388098));
#228936=CARTESIAN_POINT('Origin',(24.4286650437213,47.73319060451,1.75031194401484));
#228937=CARTESIAN_POINT('',(23.387099702231,46.6926829530607,1.20031194394969));
#228938=CARTESIAN_POINT('Origin',(22.182385774684,48.9401851240211,1.20031194515406));
#228939=CARTESIAN_POINT('Origin',(23.3870988288742,46.6926835233592,1.75031194394563));
#228940=CARTESIAN_POINT('Origin',(-17.9428820978543,48.2048198172598,1.75031194403999));
#228941=CARTESIAN_POINT('',(-17.7684582210891,47.7362301287377,1.7503119442604));
#228942=CARTESIAN_POINT('Origin',(-17.9428820980376,48.2048198226222,1.75031194448898));
#228943=CARTESIAN_POINT('',(-17.5765907377901,47.2207818897979,1.20031194413613));
#228944=CARTESIAN_POINT('Origin',(-17.5765907400434,47.2207818905569,1.75031194396809));
#228945=CARTESIAN_POINT('Origin',(-17.9428821565195,48.2048201067208,1.20031194404532));
#228946=CARTESIAN_POINT('Origin',(-16.6960448640799,45.4673354660984,0.69431195147807));
#228947=CARTESIAN_POINT('',(-16.8684023380814,45.9366891816553,1.20031194350517));
#228948=CARTESIAN_POINT('Origin',(-16.6960448640713,45.4673354657847,1.2003119434133));
#228949=CARTESIAN_POINT('',(-16.8684023376724,45.9366891819435,1.45031194274758));
#228950=CARTESIAN_POINT('Origin',(0.00581675235309831,4.23662904821086,
1.70331437453292));
#228951=CARTESIAN_POINT('',(0.0107775917039277,48.9369597307163,1.200311943998));
#228952=CARTESIAN_POINT('',(0.0107775917039277,48.9369597307163,1.200311943998));
#228953=CARTESIAN_POINT('',(4.30093132463682,48.7301294558601,1.20031194253748));
#228954=CARTESIAN_POINT('Origin',(0.00581675235693524,4.23662904830522,
1.20031147826708));
#228955=CARTESIAN_POINT('',(4.30093132464478,48.730129455942,1.20031194181919));
#228956=CARTESIAN_POINT('Origin',(4.25290438226213,48.2324413783421,1.70333300381103));
#228957=CARTESIAN_POINT('',(4.75290475675472,48.2343809654587,1.20031194073249));
#228958=CARTESIAN_POINT('Ctrl Pts',(4.75290475672675,48.2343808175982,1.20031194073254));
#228959=CARTESIAN_POINT('Ctrl Pts',(4.75290524264469,48.2369452951744,1.46435480705164));
#228960=CARTESIAN_POINT('Ctrl Pts',(4.75290572887762,48.2395113749795,1.63102489254232));
#228961=CARTESIAN_POINT('Ctrl Pts',(4.75290621570539,48.2420805356475,1.70031176274666));
#228962=CARTESIAN_POINT('Origin',(4.25290438230228,48.2324413781429,1.20031195345284));
#228963=CARTESIAN_POINT('Origin',(4.75026606450172,34.3093051672398,1.02478432933701));
#228964=CARTESIAN_POINT('',(4.75031783027966,34.582485770985,1.2003119426798));
#228965=CARTESIAN_POINT('',(4.75290475672672,48.2343808175982,1.20031194073256));
#228966=CARTESIAN_POINT('',(4.75031783003843,34.582485770926,1.35359690955447));
#228967=CARTESIAN_POINT('Origin',(-42.1337018108825,38.0643653168192,3.7003279431309));
#228968=CARTESIAN_POINT('',(-41.0211839679304,34.4831917752663,11.7003279441333));
#228969=CARTESIAN_POINT('',(-41.0211839666774,34.4831917778367,3.70032794412161));
#228970=CARTESIAN_POINT('',(-41.0211839629116,34.4831917848401,7.70032794418647));
#228971=CARTESIAN_POINT('',(-40.1504691113556,34.8817110707719,3.70032794389239));
#228972=CARTESIAN_POINT('Origin',(-42.1337018108931,38.0643653168407,3.70032794274891));
#228973=CARTESIAN_POINT('',(-40.1504691111377,34.8817110738403,11.7003279436767));
#228974=CARTESIAN_POINT('',(-40.1504691105233,34.8817110725486,7.7003279438334));
#228975=CARTESIAN_POINT('Origin',(-42.1337018107268,38.064365320007,11.7003279426834));
#228976=CARTESIAN_POINT('Origin',(35.943544465453,41.4002961250908,1.75031194432933));
#228977=CARTESIAN_POINT('Origin',(35.94354446546,41.4002961246901,1.75031194426865));
#228978=CARTESIAN_POINT('',(30.9753855914392,38.9264528396441,1.20031194442767));
#228979=CARTESIAN_POINT('Ctrl Pts',(31.0664223468936,38.8578204075026,1.20144948581072));
#228980=CARTESIAN_POINT('Ctrl Pts',(31.0356998975601,38.8801339915923,1.20104288808418));
#228981=CARTESIAN_POINT('Ctrl Pts',(31.0053319996993,38.9030185899895,1.20031194491638));
#228982=CARTESIAN_POINT('Ctrl Pts',(30.9753855914392,38.9264528396441,1.20031194442767));
#228983=CARTESIAN_POINT('Origin',(35.9435438662736,41.4002978779199,1.20031194434347));
#228984=CARTESIAN_POINT('Ctrl Pts',(32.438758643587,37.8359804108095,1.750311957951));
#228985=CARTESIAN_POINT('Ctrl Pts',(32.438758643566,37.8359804108797,11.7003279437715));
#228986=CARTESIAN_POINT('Ctrl Pts',(32.4365902581785,37.8382349951133,1.7503119579505));
#228987=CARTESIAN_POINT('Ctrl Pts',(32.4365902581576,37.8382349951836,11.7003279437709));
#228988=CARTESIAN_POINT('Ctrl Pts',(32.0731757927393,38.2165877118265,1.75031195786836));
#228989=CARTESIAN_POINT('Ctrl Pts',(32.0731757927185,38.216587711897,11.7003279436889));
#228990=CARTESIAN_POINT('Ctrl Pts',(31.7528266462025,38.6333313535991,1.75031195806746));
#228991=CARTESIAN_POINT('Ctrl Pts',(31.7528266461816,38.6333313536694,11.700327943888));
#228992=CARTESIAN_POINT('Ctrl Pts',(31.5097438813191,39.0890219010801,1.75031195780676));
#228993=CARTESIAN_POINT('Ctrl Pts',(31.5097438812983,39.08902190115,11.7003279436273));
#228994=CARTESIAN_POINT('Ctrl Pts',(31.5082971895641,39.0917404233183,1.75031195780505));
#228995=CARTESIAN_POINT('Ctrl Pts',(31.5082971895433,39.0917404233885,11.7003279436256));
#228996=CARTESIAN_POINT('',(32.4324371098701,37.8429277282235,11.7003278602199));
#228997=CARTESIAN_POINT('',(31.512654278741,39.0835720940029,11.7003279437654));
#228998=CARTESIAN_POINT('Ctrl Pts',(32.4322091089551,37.8427992411121,11.7003279437565));
#228999=CARTESIAN_POINT('Ctrl Pts',(32.341780662308,37.9370694684882,11.7003279437396));
#229000=CARTESIAN_POINT('Ctrl Pts',(32.2556602963192,38.0319863467852,11.7003279437395));
#229001=CARTESIAN_POINT('Ctrl Pts',(32.1739062169971,38.1275282502397,11.7003279437443));
#229002=CARTESIAN_POINT('Ctrl Pts',(32.0837109851726,38.2329349064272,11.7003279437496));
#229003=CARTESIAN_POINT('Ctrl Pts',(31.9988298019227,38.3391019048957,11.7003279437608));
#229004=CARTESIAN_POINT('Ctrl Pts',(31.919279770747,38.4460184068201,11.700327943765));
#229005=CARTESIAN_POINT('Ctrl Pts',(31.8299878162143,38.5660282080424,11.7003279437696));
#229006=CARTESIAN_POINT('Ctrl Pts',(31.7474117831025,38.6869815664982,11.7003279437653));
#229007=CARTESIAN_POINT('Ctrl Pts',(31.671513231568,38.808894880206,11.7003279437374));
#229008=CARTESIAN_POINT('Ctrl Pts',(31.6148497124195,38.8999116024763,11.7003279437165));
#229009=CARTESIAN_POINT('Ctrl Pts',(31.5619064731986,38.9914640492086,11.7003279436825));
#229010=CARTESIAN_POINT('Ctrl Pts',(31.5126544543754,39.0835721862044,11.7003279436304));
#229011=CARTESIAN_POINT('Ctrl Pts',(32.4324371098701,37.842927728224,11.7003278602198));
#229012=CARTESIAN_POINT('Ctrl Pts',(32.4293093915276,37.8458220930753,8.38365589836899));
#229013=CARTESIAN_POINT('Ctrl Pts',(32.4263655269228,37.8488964192502,5.0669839365579));
#229014=CARTESIAN_POINT('Ctrl Pts',(32.423424650776,37.8519731248257,1.75031197194677));
#229015=CARTESIAN_POINT('',(31.5126464730073,39.0835868771924,1.75031196064438));
#229016=CARTESIAN_POINT('Origin',(0.00587755855789851,4.23661013612644,
1.70031193064915));
#229017=CARTESIAN_POINT('Origin',(0.00587755461594952,4.23661013502368,
1.20031204392191));
#229018=CARTESIAN_POINT('Origin',(0.00587755930574474,4.2366101511071,1.70031193185494));
#229019=CARTESIAN_POINT('Origin',(5.70932587110278,4.23595145174176,1.70031194560266));
#229020=CARTESIAN_POINT('',(46.7079172903806,4.14175613363028,11.7003279482036));
#229021=CARTESIAN_POINT('Origin',(5.70932587131004,4.23595144545999,11.7003279481297));
#229022=CARTESIAN_POINT('Ctrl Pts',(46.7076028806274,4.23170996596006,1.70031348317245));
#229023=CARTESIAN_POINT('Ctrl Pts',(46.7093271658498,4.23173550142153,2.55958876670541));
#229024=CARTESIAN_POINT('Ctrl Pts',(46.7093270648486,4.23000727963799,3.82910113710632));
#229025=CARTESIAN_POINT('Ctrl Pts',(46.7093259479494,4.22484723180517,5.27624756869791));
#229026=CARTESIAN_POINT('Ctrl Pts',(46.7093247057655,4.22103045938314,6.08710356337639));
#229027=CARTESIAN_POINT('Ctrl Pts',(46.709323830677,4.21884697462843,6.48620600005181));
#229028=CARTESIAN_POINT('Ctrl Pts',(46.7093233048815,4.21766538998838,6.68814159184436));
#229029=CARTESIAN_POINT('Ctrl Pts',(46.7093232933264,4.21763947375894,6.69256539509441));
#229030=CARTESIAN_POINT('Ctrl Pts',(46.7093218917493,4.21450958703332,7.22522758828184));
#229031=CARTESIAN_POINT('Ctrl Pts',(46.7093189373988,4.20903666388071,7.93107365253903));
#229032=CARTESIAN_POINT('Ctrl Pts',(46.7093127479627,4.2011635257748,8.61306444064127));
#229033=CARTESIAN_POINT('Ctrl Pts',(46.7093082800716,4.19631636868132,8.956888428268));
#229034=CARTESIAN_POINT('Ctrl Pts',(46.7093057323272,4.19379825877783,9.11342490323634));
#229035=CARTESIAN_POINT('Ctrl Pts',(46.7093043213538,4.1924653735488,9.19105952331471));
#229036=CARTESIAN_POINT('Ctrl Pts',(46.7093042617345,4.19240913764995,9.19432760839435));
#229037=CARTESIAN_POINT('Ctrl Pts',(46.7092890450153,4.17811723413124,10.0195099630805));
#229038=CARTESIAN_POINT('Ctrl Pts',(46.7092683925378,4.16554167300745,10.8527111556219));
#229039=CARTESIAN_POINT('Ctrl Pts',(46.7079172903806,4.14175613363028,11.7003279482036));
#229040=CARTESIAN_POINT('Origin',(47.3355369139851,-40.4036205033583,11.7003279440257));
#229041=CARTESIAN_POINT('',(40.7307529153335,27.0921240643005,11.7003279426027));
#229042=CARTESIAN_POINT('Origin',(0.0058775595095284,4.23661015506426,11.7003279763747));
#229043=CARTESIAN_POINT('',(40.7307529149365,27.0921240646177,11.7003279419077));
#229044=CARTESIAN_POINT('Origin',(23.17663287406,-38.3177465536556,11.7003279343702));
#229045=CARTESIAN_POINT('Origin',(31.1128542383491,-28.2001529948312,11.7003279434045));
#229046=CARTESIAN_POINT('Origin',(27.5768539612789,-30.6818282671739,11.7003279433236));
#229047=CARTESIAN_POINT('',(31.5487789862914,-32.2267025399704,11.7003279459756));
#229048=CARTESIAN_POINT('Origin',(31.5494163920846,-34.4767024526519,11.7003279439957));
#229049=CARTESIAN_POINT('Origin',(39.8162760038221,26.3250244287734,7.32478434002253));
#229050=CARTESIAN_POINT('',(40.7307529149624,27.0921240630791,7.50031194403064));
#229051=CARTESIAN_POINT('',(40.7307529143077,27.0921240637064,7.50031194399426));
#229052=CARTESIAN_POINT('',(40.7307529156194,27.0921240621377,6.70031993314062));
#229053=CARTESIAN_POINT('Origin',(38.3755805416904,29.6115523463023,7.50031194392584));
#229054=CARTESIAN_POINT('',(39.3236217890076,29.4359152530735,7.50031194377947));
#229055=CARTESIAN_POINT('Origin',(0.00587755976958704,4.23661015360665,
7.50031195432406));
#229056=CARTESIAN_POINT('',(39.3236217884682,29.4359152536165,7.50031194367779));
#229057=CARTESIAN_POINT('Origin',(40.6164853554951,30.5204206781232,12.875839553037));
#229058=CARTESIAN_POINT('',(39.3236217893453,29.4359152532728,9.75031194472876));
#229059=CARTESIAN_POINT('',(39.3236217894688,29.4359152523414,6.70031993224214));
#229060=CARTESIAN_POINT('',(39.3236217888827,29.435915253824,9.75031194472876));
#229061=CARTESIAN_POINT('',(39.323609425872,29.4359048830549,12.7003119487993));
#229062=CARTESIAN_POINT('Origin',(36.3451075172996,34.4896672418975,9.75031194430777));
#229063=CARTESIAN_POINT('',(36.5205034693167,33.3497014273397,9.75031194394113));
#229064=CARTESIAN_POINT('Origin',(0.00587755949140956,4.2366101543081,9.75031195586169));
#229065=CARTESIAN_POINT('',(36.7120777108872,33.5104015272805,9.75031194401893));
#229066=CARTESIAN_POINT('Origin',(35.619626502215,32.5940099660713,7.32478434017438));
#229067=CARTESIAN_POINT('',(36.5205034689707,33.3497014267519,7.50031194431749));
#229068=CARTESIAN_POINT('',(36.5205034693649,33.3497014262869,6.70031993075078));
#229069=CARTESIAN_POINT('',(35.7541060705912,32.7068167781763,7.50031194391568));
#229070=CARTESIAN_POINT('',(36.5205034687409,33.3497014270259,7.50031194431756));
#229071=CARTESIAN_POINT('',(35.7541060658945,32.7068167739716,12.7003119458394));
#229072=CARTESIAN_POINT('',(35.7541059231274,32.7068166575827,7.50031194391525));
#229073=CARTESIAN_POINT('',(35.7541059150585,32.7068166506203,12.7003119458413));
#229074=CARTESIAN_POINT('Origin',(34.9114452443389,35.5241081278088,11.8758555463776));
#229075=CARTESIAN_POINT('',(34.0103867364109,34.7682643761064,7.50031194430861));
#229076=CARTESIAN_POINT('',(34.7769660957309,35.4113016644264,7.50031194404706));
#229077=CARTESIAN_POINT('',(34.0103869823633,34.7682645894416,7.50031194430875));
#229078=CARTESIAN_POINT('',(34.776966095887,35.4113016655536,11.7003279436661));
#229079=CARTESIAN_POINT('',(34.7769660959813,35.4113016641112,6.70031992997089));
#229080=CARTESIAN_POINT('',(34.0103867284779,34.7682643693227,11.7003279410813));
#229081=CARTESIAN_POINT('',(34.0103869678127,34.7682645769177,11.7003279410775));
#229082=CARTESIAN_POINT('',(34.0103869678127,34.7682645769177,11.7003279410775));
#229083=CARTESIAN_POINT('Origin',(33.8349660796818,35.5869380596098,7.50031194421517));
#229084=CARTESIAN_POINT('Origin',(0.00587755862518691,4.23661013897515,
7.50031192642723));
#229085=CARTESIAN_POINT('Origin',(0.00587755949098323,4.23661015345999,
7.50031195686553));
#229086=CARTESIAN_POINT('Origin',(-49.9487371888217,21.499982384758,9.75031194440966));
#229087=CARTESIAN_POINT('',(-46.4526866475737,20.904622367478,9.75031194434756));
#229088=CARTESIAN_POINT('',(-46.7457945451102,20.9832082981278,9.7503119447525));
#229089=CARTESIAN_POINT('',(-48.2250528413299,16.4102873650882,9.75031194486519));
#229090=CARTESIAN_POINT('Origin',(0.00538677389741338,-0.0130180009666958,
9.75031195094182));
#229091=CARTESIAN_POINT('',(-48.5153669167661,16.4881242374801,9.75031194458964));
#229092=CARTESIAN_POINT('Origin',(-47.0874446800764,16.1052802395891,12.8758395498328));
#229093=CARTESIAN_POINT('',(-48.2250528410872,16.41028736466,7.50031194376689));
#229094=CARTESIAN_POINT('',(-48.2250528413167,16.4102873638858,6.70031994134192));
#229095=CARTESIAN_POINT('',(-48.2250528410349,16.4102873648555,7.50031194376696));
#229096=CARTESIAN_POINT('',(-48.5153669168827,16.4881242374098,12.7003119480656));
#229097=CARTESIAN_POINT('Origin',(-49.2103323737737,16.5859287587314,7.5003119442065));
#229098=CARTESIAN_POINT('',(-49.0351259739316,13.8046653802606,7.50031194423336));
#229099=CARTESIAN_POINT('Origin',(0.00538677374962049,-0.0130180018329895,
7.50031194908743));
#229100=CARTESIAN_POINT('',(-49.0351259738729,13.8046653804797,7.50031194423329));
#229101=CARTESIAN_POINT('Origin',(-49.2046656898226,13.8501211209007,7.32478434049689));
#229102=CARTESIAN_POINT('',(-49.0351259739495,13.8046653814534,11.7003279431049));
#229103=CARTESIAN_POINT('',(-49.0351259740129,13.8046653798496,6.70031994239046));
#229104=CARTESIAN_POINT('',(-49.0351259739698,13.8046653812557,11.7003279426122));
#229105=CARTESIAN_POINT('Origin',(-47.8977560565392,-22.3180085931347,11.7003279441231));
#229106=CARTESIAN_POINT('',(-50.9453613246754,-0.00336697344849313,11.700327944629));
#229107=CARTESIAN_POINT('Origin',(0.00538677398829179,-0.0130180002145153,
11.7003279010338));
#229108=CARTESIAN_POINT('',(-50.9461902198186,-0.00336681637975289,11.7003279446291));
#229109=CARTESIAN_POINT('Origin',(0.00538677302095891,-0.0130180190862461,
1.70031194288974));
#229110=CARTESIAN_POINT('',(-50.9453785915579,-0.00336446050184236,1.7001496767385));
#229111=CARTESIAN_POINT('',(-42.7888941972395,27.6399080382402,1.70031193864489));
#229112=CARTESIAN_POINT('Origin',(0.00538677378308705,-0.0130180041752226,
1.70031194292264));
#229113=CARTESIAN_POINT('',(-42.3689387479813,27.3685458662312,1.20031281137123));
#229114=CARTESIAN_POINT('Origin',(-42.3659632154522,27.366615002981,1.70362037564566));
#229115=CARTESIAN_POINT('',(-50.4446782499873,-0.00345822232162618,1.20031261941932));
#229116=CARTESIAN_POINT('Origin',(0.0139947077772007,0.000540906961106202,
1.20032631845277));
#229117=CARTESIAN_POINT('Ctrl Pts',(-50.9453785718038,-0.00336446046986794,
1.70006854213902));
#229118=CARTESIAN_POINT('Ctrl Pts',(-50.9460622345384,-0.00336317350303261,
1.56876880258622));
#229119=CARTESIAN_POINT('Ctrl Pts',(-50.8919145779624,-0.00337343406656032,
1.43857652759003));
#229120=CARTESIAN_POINT('Ctrl Pts',(-50.7062197330099,-0.00340862178475732,
1.25359023436495));
#229121=CARTESIAN_POINT('Ctrl Pts',(-50.5758214065762,-0.00343333124050105,
1.19994069439187));
#229122=CARTESIAN_POINT('Ctrl Pts',(-50.4446782499873,-0.00345822232162618,
1.20031261941932));
#229123=CARTESIAN_POINT('Origin',(-44.110989507266,23.0446908148768,11.8758555498417));
#229124=CARTESIAN_POINT('',(-44.2805306031715,23.0901469261198,7.50031194389763));
#229125=CARTESIAN_POINT('',(-44.2805306042145,23.0901469259663,11.7003279453227));
#229126=CARTESIAN_POINT('',(-44.2805306044352,23.0901469257593,10.2148318934238));
#229127=CARTESIAN_POINT('',(-45.2695631252236,23.355319044676,11.7003279445977));
#229128=CARTESIAN_POINT('',(-44.7750461737756,23.2227327993957,11.7003279447898));
#229129=CARTESIAN_POINT('',(-45.2695631246587,23.3553190442069,7.50031194390999));
#229130=CARTESIAN_POINT('',(-45.2695631249797,23.3553190434414,6.70031993853051));
#229131=CARTESIAN_POINT('',(-45.2695631247605,23.3553190438268,7.50031194391013));
#229132=CARTESIAN_POINT('Origin',(-46.627910934012,23.5310035238139,7.50031194410674));
#229133=CARTESIAN_POINT('',(-45.473853496371,20.6421849970822,7.50031194431578));
#229134=CARTESIAN_POINT('Origin',(0.00538677315887526,-0.0130180207702324,
7.50031195181585));
#229135=CARTESIAN_POINT('',(-46.4526866472947,20.9046223671152,7.50031194439863));
#229136=CARTESIAN_POINT('Origin',(0.00538677404925636,-0.0130180019465342,
7.50031195200968));
#229137=CARTESIAN_POINT('',(-46.7457945450607,20.9832082981414,7.50031194427478));
#229138=CARTESIAN_POINT('Origin',(-48.1872753237785,21.3696875121387,7.32478434039948));
#229139=CARTESIAN_POINT('',(-45.4738535754122,20.6421848520078,12.7003119442369));
#229140=CARTESIAN_POINT('',(-45.4738534406444,20.6421851515491,10.1003119475364));
#229141=CARTESIAN_POINT('',(-46.452686647245,20.9046223671213,6.70031993952549));
#229142=CARTESIAN_POINT('',(-46.7457945451751,20.9832082981093,12.7003119482239));
#229143=CARTESIAN_POINT('Origin',(-42.0843515262801,31.093714417707,1.18259983139609));
#229144=CARTESIAN_POINT('',(-42.0739002407035,31.2689512715411,1.70031195504656));
#229145=CARTESIAN_POINT('',(-42.0739002410971,31.2689512755568,11.7003279455184));
#229146=CARTESIAN_POINT('Ctrl Pts',(-42.0456425617422,31.7427481528428,
1.35842296699581));
#229147=CARTESIAN_POINT('Ctrl Pts',(-42.0487498436923,31.6906483141553,
1.37664812966245));
#229148=CARTESIAN_POINT('Ctrl Pts',(-42.0517642323603,31.6401060183957,
1.39627747883319));
#229149=CARTESIAN_POINT('Ctrl Pts',(-42.0600837254084,31.5006129654118,
1.45750905899312));
#229150=CARTESIAN_POINT('Ctrl Pts',(-42.0664465182636,31.3939279311613,
1.51127441838838));
#229151=CARTESIAN_POINT('Ctrl Pts',(-42.0715472882458,31.308403251643,1.60089509680617));
#229152=CARTESIAN_POINT('Ctrl Pts',(-42.0725930409671,31.2908691015811,
1.62415322057591));
#229153=CARTESIAN_POINT('Ctrl Pts',(-42.0736072664712,31.2738635688224,
1.66233936460493));
#229154=CARTESIAN_POINT('Ctrl Pts',(-42.0739002409917,31.2689512610871,
1.68278629739227));
#229155=CARTESIAN_POINT('Ctrl Pts',(-42.0739002409934,31.2689512610872,
1.70031194648786));
#229156=CARTESIAN_POINT('Origin',(-46.9895281705315,30.3542917315784,1.70031194601442));
#229157=CARTESIAN_POINT('Origin',(-46.9603881251884,30.3472357857599,1.2003156976261));
#229158=CARTESIAN_POINT('Origin',(-46.9895281705637,30.3542917310031,1.70031194593385));
#229159=CARTESIAN_POINT('Origin',(-42.3198542973473,32.7855079179605,1.75031194406039));
#229160=CARTESIAN_POINT('',(-45.2093212334037,34.6437701324471,1.7503115330824));
#229161=CARTESIAN_POINT('',(-43.9561861416547,33.5170889720013,1.75031037794184));
#229162=CARTESIAN_POINT('',(-44.8434127585497,35.0543857605901,1.20031194406337));
#229163=CARTESIAN_POINT('Ctrl Pts',(-45.2093141134235,34.6437781329992,
1.7503115330903));
#229164=CARTESIAN_POINT('Ctrl Pts',(-45.2093661871164,34.6438245000408,
1.72552527123303));
#229165=CARTESIAN_POINT('Ctrl Pts',(-45.2082950369418,34.6451199893308,
1.70069771805161));
#229166=CARTESIAN_POINT('Ctrl Pts',(-45.206106840138,34.6476579411347,1.67609463072773));
#229167=CARTESIAN_POINT('Ctrl Pts',(-45.2038356481269,34.6502921538581,
1.65055838312782));
#229168=CARTESIAN_POINT('Ctrl Pts',(-45.2003615457424,34.6542643267719,
1.62526468845925));
#229169=CARTESIAN_POINT('Ctrl Pts',(-45.195724599906,34.6595299461181,1.60048347068472));
#229170=CARTESIAN_POINT('Ctrl Pts',(-45.1906978938819,34.6652381690349,
1.57361925853643));
#229171=CARTESIAN_POINT('Ctrl Pts',(-45.1843051265965,34.6724658734121,
1.54735786421539));
#229172=CARTESIAN_POINT('Ctrl Pts',(-45.1766279597542,34.6811221905324,
1.5220003522737));
#229173=CARTESIAN_POINT('Ctrl Pts',(-45.1684534151306,34.6903393212825,
1.49500001254318));
#229174=CARTESIAN_POINT('Ctrl Pts',(-45.1588231809884,34.7011755822564,
1.46902418668498));
#229175=CARTESIAN_POINT('Ctrl Pts',(-45.1478603348373,34.7134940218535,
1.44438707547633));
#229176=CARTESIAN_POINT('Ctrl Pts',(-45.1359864975189,34.7268360997934,
1.41770266830213));
#229177=CARTESIAN_POINT('Ctrl Pts',(-45.1225492186423,34.741917097566,1.39258783081646));
#229178=CARTESIAN_POINT('Ctrl Pts',(-45.1077287231917,34.7585364937138,
1.36939523372241));
#229179=CARTESIAN_POINT('Ctrl Pts',(-45.1060116757725,34.7604619550697,
1.36670822578007));
#229180=CARTESIAN_POINT('Ctrl Pts',(-45.1042760899024,34.7624080346214,
1.36404698100097));
#229181=CARTESIAN_POINT('Ctrl Pts',(-45.1025222689455,34.7643743947725,
1.36141201993831));
#229182=CARTESIAN_POINT('Ctrl Pts',(-45.0873896602556,34.7813408693679,
1.33867661213262));
#229183=CARTESIAN_POINT('Ctrl Pts',(-45.0709462351328,34.7997641818964,
1.31797460851982));
#229184=CARTESIAN_POINT('Ctrl Pts',(-45.0534253234634,34.8193859268931,
1.29957985670291));
#229185=CARTESIAN_POINT('Ctrl Pts',(-45.0377954575925,34.8368898814955,
1.2831704649399));
#229186=CARTESIAN_POINT('Ctrl Pts',(-45.0213078264161,34.8553478934543,
1.26859667923321));
#229187=CARTESIAN_POINT('Ctrl Pts',(-45.0041482817665,34.8745537452934,
1.2560282450461));
#229188=CARTESIAN_POINT('Ctrl Pts',(-44.9879604757339,34.8926719769022,
1.24417155660189));
#229189=CARTESIAN_POINT('Ctrl Pts',(-44.9711745011679,34.9114559758288,
1.23410003970049));
#229190=CARTESIAN_POINT('Ctrl Pts',(-44.9539693358121,34.9307067054361,
1.22593139748547));
#229191=CARTESIAN_POINT('Ctrl Pts',(-44.9375356544724,34.9490942274028,
1.21812903927716));
#229192=CARTESIAN_POINT('Ctrl Pts',(-44.9207196419832,34.9679074411175,
1.21206350704));
#229193=CARTESIAN_POINT('Ctrl Pts',(-44.9036994690327,34.9869477958721,
1.2078044420142));
#229194=CARTESIAN_POINT('Ctrl Pts',(-44.887453185139,35.0051224060644,1.20373903211899));
#229195=CARTESIAN_POINT('Ctrl Pts',(-44.8710212914226,35.0235035146621,
1.20132017309258));
#229196=CARTESIAN_POINT('Ctrl Pts',(-44.8545756234882,35.0418993120342,
1.20056758464519));
#229197=CARTESIAN_POINT('Ctrl Pts',(-44.8508546259115,35.0460615459864,
1.20039730394877));
#229198=CARTESIAN_POINT('Ctrl Pts',(-44.8471329785396,35.0502244690103,
1.20031213279416));
#229199=CARTESIAN_POINT('Ctrl Pts',(-44.8434127585497,35.0543857605898,
1.20031194431327));
#229200=CARTESIAN_POINT('',(-44.8434127585498,35.0543857605899,1.20031194402522));
#229201=CARTESIAN_POINT('Ctrl Pts',(-42.7030540949577,32.3904260541136,
1.69058438648364));
#229202=CARTESIAN_POINT('Ctrl Pts',(-42.7030540948877,32.3904260534445,
11.7003279443901));
#229203=CARTESIAN_POINT('Ctrl Pts',(-42.4907712544541,32.194496247706,1.69058438637471));
#229204=CARTESIAN_POINT('Ctrl Pts',(-42.490771254384,32.1944962470371,11.7003279442812));
#229205=CARTESIAN_POINT('Ctrl Pts',(-42.2345732020224,31.8441211201427,
1.69058438644761));
#229206=CARTESIAN_POINT('Ctrl Pts',(-42.2345732019524,31.8441211194735,
11.7003279443541));
#229207=CARTESIAN_POINT('Ctrl Pts',(-42.1038394018608,31.4274989752093,
1.6905843863038));
#229208=CARTESIAN_POINT('Ctrl Pts',(-42.1038394017909,31.4274989745401,
11.7003279442102));
#229209=CARTESIAN_POINT('Ctrl Pts',(-42.0728898810333,31.2636287062421,
1.6905843865861));
#229210=CARTESIAN_POINT('Ctrl Pts',(-42.0728898809632,31.263628705573,11.7003279444926));
#229211=CARTESIAN_POINT('Ctrl Pts',(-42.0723985278977,31.2610007979644,
1.69058438659079));
#229212=CARTESIAN_POINT('Ctrl Pts',(-42.0723985278276,31.2610007972954,
11.7003279444972));
#229213=CARTESIAN_POINT('',(-42.7030537936835,32.3904248741901,11.7003279438833));
#229214=CARTESIAN_POINT('',(-42.073886693569,31.2688793671178,11.7003279440813));
#229215=CARTESIAN_POINT('Ctrl Pts',(-42.7030533445009,32.3904253608629,
11.7003279438816));
#229216=CARTESIAN_POINT('Ctrl Pts',(-42.4907712355868,32.1944960600702,
11.7003279438855));
#229217=CARTESIAN_POINT('Ctrl Pts',(-42.3288907028901,31.9731094449066,
11.7003279441049));
#229218=CARTESIAN_POINT('Ctrl Pts',(-42.2174116172926,31.7262640029966,
11.7003279441234));
#229219=CARTESIAN_POINT('Ctrl Pts',(-42.1524606961267,31.5824447497997,
11.7003279441342));
#229220=CARTESIAN_POINT('Ctrl Pts',(-42.1046188981712,31.4299833200652,
11.7003279440769));
#229221=CARTESIAN_POINT('Ctrl Pts',(-42.0738865309089,31.2688793981473,
11.7003279442712));
#229222=CARTESIAN_POINT('',(-42.7030542401967,32.3904243851493,6.72531959612385));
#229223=CARTESIAN_POINT('',(-42.0738954480704,31.2689255212942,1.75028464613412));
#229224=CARTESIAN_POINT('Ctrl Pts',(-44.6393755616475,35.1012911747307,
1.22679074165418));
#229225=CARTESIAN_POINT('Ctrl Pts',(-44.872438574917,35.2948886059689,1.22679074165447));
#229226=CARTESIAN_POINT('Ctrl Pts',(-45.3022588521177,35.7554817581679,
1.22679074168687));
#229227=CARTESIAN_POINT('Ctrl Pts',(-45.7649878077547,36.5886353038812,
1.22679074172268));
#229228=CARTESIAN_POINT('Ctrl Pts',(-46.0175673350466,37.5179725121515,
1.22679074160033));
#229229=CARTESIAN_POINT('Ctrl Pts',(-46.0285500198108,38.4834441336939,
1.22679074168559));
#229230=CARTESIAN_POINT('Ctrl Pts',(-45.8062662275245,39.4296836332623,
1.22679074157297));
#229231=CARTESIAN_POINT('Ctrl Pts',(-45.364352748009,40.2883337302201,1.22679074173234));
#229232=CARTESIAN_POINT('Ctrl Pts',(-44.7267628283715,41.0054103067442,
1.22679074169696));
#229233=CARTESIAN_POINT('Ctrl Pts',(-43.9373887189129,41.5474103239714,
1.22679074155826));
#229234=CARTESIAN_POINT('Ctrl Pts',(-43.0286601584967,41.8756322169158,
1.2267907417224));
#229235=CARTESIAN_POINT('Ctrl Pts',(-42.0588125161594,41.9780302835531,
1.22679074155215));
#229236=CARTESIAN_POINT('Ctrl Pts',(-41.102667592119,41.8483223833607,1.22679074160324));
#229237=CARTESIAN_POINT('Ctrl Pts',(-40.2189968238968,41.4854867661674,
1.22679074173575));
#229238=CARTESIAN_POINT('Ctrl Pts',(-39.6942811107272,41.1007230044348,
1.22679074173789));
#229239=CARTESIAN_POINT('Ctrl Pts',(-39.4564434263119,40.8746299369825,
1.22679074155428));
#229240=CARTESIAN_POINT('Ctrl Pts',(-39.4493664231867,40.8678502911918,
1.22679074164189));
#229241=CARTESIAN_POINT('Ctrl Pts',(-44.9505816234851,34.7265362076465,
1.06991342762683));
#229242=CARTESIAN_POINT('Ctrl Pts',(-45.2155521581886,34.9466199482697,
1.06991342752401));
#229243=CARTESIAN_POINT('Ctrl Pts',(-45.7011234572833,35.4676422269209,
1.06991342758953));
#229244=CARTESIAN_POINT('Ctrl Pts',(-46.2203949558045,36.4027599148871,
1.0699134275594));
#229245=CARTESIAN_POINT('Ctrl Pts',(-46.505136640427,37.4492336285557,1.06991342766641));
#229246=CARTESIAN_POINT('Ctrl Pts',(-46.5172682873995,38.5394883512126,
1.06991342765717));
#229247=CARTESIAN_POINT('Ctrl Pts',(-46.2687831074763,39.5974851096146,
1.06991342764132));
#229248=CARTESIAN_POINT('Ctrl Pts',(-45.7695874270066,40.5678499959065,
1.06991342763749));
#229249=CARTESIAN_POINT('Ctrl Pts',(-45.0527326280405,41.3738281322297,
1.06991342756373));
#229250=CARTESIAN_POINT('Ctrl Pts',(-44.1625173441602,41.9853630470219,
1.06991342767188));
#229251=CARTESIAN_POINT('Ctrl Pts',(-43.1364188660611,42.3555800183573,
1.06991342763678));
#229252=CARTESIAN_POINT('Ctrl Pts',(-42.053826835204,42.4698093541015,1.06991342768438));
#229253=CARTESIAN_POINT('Ctrl Pts',(-40.9751781462328,42.3239533067326,
1.06991342766442));
#229254=CARTESIAN_POINT('Ctrl Pts',(-39.9772540835124,41.9140037366284,
1.06991342751435));
#229255=CARTESIAN_POINT('Ctrl Pts',(-39.3884589181823,41.4820825817823,
1.06991342747975));
#229256=CARTESIAN_POINT('Ctrl Pts',(-39.1203640276388,41.227253543429,1.06991342752536));
#229257=CARTESIAN_POINT('Ctrl Pts',(-39.1123854170062,41.219611380119,1.06991342757823));
#229258=CARTESIAN_POINT('Ctrl Pts',(-45.1817680791761,34.4481410120699,
1.43178333625187));
#229259=CARTESIAN_POINT('Ctrl Pts',(-45.4704418370582,34.6879007047829,
1.4317833363922));
#229260=CARTESIAN_POINT('Ctrl Pts',(-45.9974290427169,35.2538141266014,
1.43178333623879));
#229261=CARTESIAN_POINT('Ctrl Pts',(-46.5587044468501,36.2646781810896,
1.43178333632918));
#229262=CARTESIAN_POINT('Ctrl Pts',(-46.867338516863,37.3981693956762,1.43178333639398));
#229263=CARTESIAN_POINT('Ctrl Pts',(-46.8803236963824,38.5811220649573,
1.43178333628896));
#229264=CARTESIAN_POINT('Ctrl Pts',(-46.612374223466,39.722140228475,1.43178333635817));
#229265=CARTESIAN_POINT('Ctrl Pts',(-46.070625165665,40.77549497013,1.43178333632804));
#229266=CARTESIAN_POINT('Ctrl Pts',(-45.2948866598143,41.6475156392887,
1.43178333617549));
#229267=CARTESIAN_POINT('Ctrl Pts',(-44.3297592308471,42.3107061246395,
1.43178333635049));
#229268=CARTESIAN_POINT('Ctrl Pts',(-43.2164698571835,42.7121200883815,
1.4317833362874));
#229269=CARTESIAN_POINT('Ctrl Pts',(-42.0501231093388,42.8351385502442,
1.43178333637707));
#229270=CARTESIAN_POINT('Ctrl Pts',(-40.880469730293,42.6772864868177,1.43178333630225));
#229271=CARTESIAN_POINT('Ctrl Pts',(-39.7976700258777,42.2323372507897,
1.43178333627993));
#229272=CARTESIAN_POINT('Ctrl Pts',(-39.1612719916554,41.7653841603888,
1.43178333631468));
#229273=CARTESIAN_POINT('Ctrl Pts',(-38.8706998516965,41.4892079580873,
1.43178333620426));
#229274=CARTESIAN_POINT('Ctrl Pts',(-38.8620514616542,41.4809250539966,
1.43178333626217));
#229275=CARTESIAN_POINT('Ctrl Pts',(-45.0815462122181,34.5688283862215,
1.91890850652882));
#229276=CARTESIAN_POINT('Ctrl Pts',(-45.359944362533,34.8000583376503,1.91890850656037));
#229277=CARTESIAN_POINT('Ctrl Pts',(-45.8689773179957,35.3465109560518,
1.91890850649528));
#229278=CARTESIAN_POINT('Ctrl Pts',(-46.4120435678196,36.3245381286929,
1.91890850659078));
#229279=CARTESIAN_POINT('Ctrl Pts',(-46.7103200264977,37.4203063019436,
1.9189085064928));
#229280=CARTESIAN_POINT('Ctrl Pts',(-46.7229351902217,38.563073392645,1.91890850663867));
#229281=CARTESIAN_POINT('Ctrl Pts',(-46.46342370207,39.6681008659951,1.918908506549));
#229282=CARTESIAN_POINT('Ctrl Pts',(-45.9401220005783,40.6854785944044,
1.91890850646658));
#229283=CARTESIAN_POINT('Ctrl Pts',(-45.1899102281484,41.5288690991403,
1.91890850665636));
#229284=CARTESIAN_POINT('Ctrl Pts',(-44.2572580365789,42.1696663287982,
1.91890850648278));
#229285=CARTESIAN_POINT('Ctrl Pts',(-43.181766873548,42.5575560534438,1.91890850650516));
#229286=CARTESIAN_POINT('Ctrl Pts',(-42.0517287151466,42.6767643322911,
1.91890850665956));
#229287=CARTESIAN_POINT('Ctrl Pts',(-40.9215268684788,42.52411267396,1.91890850651319));
#229288=CARTESIAN_POINT('Ctrl Pts',(-39.8755216867603,42.0943361773929,
1.91890850644178));
#229289=CARTESIAN_POINT('Ctrl Pts',(-39.2597600188007,41.6425698150032,
1.91890850661395));
#229290=CARTESIAN_POINT('Ctrl Pts',(-38.978932013259,41.375647842725,1.91890850655852));
#229291=CARTESIAN_POINT('Ctrl Pts',(-38.9705739800199,41.3676427074017,
1.91890850647283));
#229292=CARTESIAN_POINT('',(-39.0582053636368,41.4850840736585,1.750311904337));
#229293=CARTESIAN_POINT('Ctrl Pts',(-45.2093212334037,34.6437701324471,
1.7503115330824));
#229294=CARTESIAN_POINT('Ctrl Pts',(-45.4448857290598,34.8534218104172,
1.75031193686053));
#229295=CARTESIAN_POINT('Ctrl Pts',(-45.9143358013965,35.3735077712014,
1.75031193679345));
#229296=CARTESIAN_POINT('Ctrl Pts',(-46.436797624556,36.314434708157,1.75031193687758));
#229297=CARTESIAN_POINT('Ctrl Pts',(-46.7368222856099,37.4165699391862,
1.75031193683076));
#229298=CARTESIAN_POINT('Ctrl Pts',(-46.7494999022075,38.5661197255666,
1.75031193690494));
#229299=CARTESIAN_POINT('Ctrl Pts',(-46.4885642145299,39.677221863008,1.75031193685932));
#229300=CARTESIAN_POINT('Ctrl Pts',(-45.9621488885489,40.7006719470908,
1.75031193679509));
#229301=CARTESIAN_POINT('Ctrl Pts',(-45.207628603785,41.5488947748401,1.75031193688397));
#229302=CARTESIAN_POINT('Ctrl Pts',(-44.2694951013609,42.1934716347518,
1.75031193681285));
#229303=CARTESIAN_POINT('Ctrl Pts',(-43.1876241930458,42.5836440389405,
1.75031193681143));
#229304=CARTESIAN_POINT('Ctrl Pts',(-42.0514577140646,42.7034954169878,
1.75031193694252));
#229305=CARTESIAN_POINT('Ctrl Pts',(-40.9145970673327,42.549966011761,1.75031193682145));
#229306=CARTESIAN_POINT('Ctrl Pts',(-39.8965424038734,42.1316647082794,
1.75031193676169));
#229307=CARTESIAN_POINT('Ctrl Pts',(-39.312193685112,41.7134279497738,1.75031193687239));
#229308=CARTESIAN_POINT('Ctrl Pts',(-39.0582064125948,41.4850829071068,
1.75031189350307));
#229309=CARTESIAN_POINT('',(-39.4259274561008,41.0760854337512,1.20031194406124));
#229310=CARTESIAN_POINT('Origin',(-39.4259167175282,41.0760757791542,1.75031194352137));
#229311=CARTESIAN_POINT('Ctrl Pts',(-39.4259274561008,41.0760854337512,
1.20031194401356));
#229312=CARTESIAN_POINT('Ctrl Pts',(-39.5038164819174,41.1474249905855,
1.20031194401351));
#229313=CARTESIAN_POINT('Ctrl Pts',(-39.5919850084277,41.2215229473608,
1.20031194401347));
#229314=CARTESIAN_POINT('Ctrl Pts',(-39.6914384300036,41.2961984888624,
1.20031194401344));
#229315=CARTESIAN_POINT('Ctrl Pts',(-39.7411651407915,41.3335362596132,
1.20031194401342));
#229316=CARTESIAN_POINT('Ctrl Pts',(-39.793710112196,41.3710096760862,1.20031194401341));
#229317=CARTESIAN_POINT('Ctrl Pts',(-39.8491735052858,41.40828958582,1.2003119440134));
#229318=CARTESIAN_POINT('Ctrl Pts',(-39.8769052018307,41.4269295406868,
1.20031194401339));
#229319=CARTESIAN_POINT('Ctrl Pts',(-39.9053661749164,41.4455204968061,
1.20031194401338));
#229320=CARTESIAN_POINT('Ctrl Pts',(-39.9345666892599,41.4640174153644,
1.20031194401338));
#229321=CARTESIAN_POINT('Ctrl Pts',(-39.9491669464318,41.4732658746437,
1.20031194401338));
#229322=CARTESIAN_POINT('Ctrl Pts',(-39.9639520889181,41.4824908245327,
1.20031194401337));
#229323=CARTESIAN_POINT('Ctrl Pts',(-39.9789232073797,41.4916863323896,
1.20031194401337));
#229324=CARTESIAN_POINT('Ctrl Pts',(-39.9864087666106,41.4962840863181,
1.20031194401337));
#229325=CARTESIAN_POINT('Ctrl Pts',(-39.9939408198353,41.5008744797386,
1.20031194401337));
#229326=CARTESIAN_POINT('Ctrl Pts',(-40.001519496304,41.5054567612284,1.20031194401337));
#229327=CARTESIAN_POINT('Ctrl Pts',(-40.0090981727727,41.5100390427183,
1.20031194401337));
#229328=CARTESIAN_POINT('Ctrl Pts',(-40.0148508373818,41.5134988903081,
1.20031194401337));
#229329=CARTESIAN_POINT('Ctrl Pts',(-40.0243955210644,41.5191785131295,
1.20031194401336));
#229330=CARTESIAN_POINT('Ctrl Pts',(-40.1771104599863,41.6100524782726,
1.20031194401334));
#229331=CARTESIAN_POINT('Ctrl Pts',(-40.3156957672383,41.6794973247649,
1.20031194401334));
#229332=CARTESIAN_POINT('Ctrl Pts',(-40.4358863947387,41.7339771250424,
1.20031194401335));
#229333=CARTESIAN_POINT('Ctrl Pts',(-40.495981708489,41.7612170251812,1.20031194401335));
#229334=CARTESIAN_POINT('Ctrl Pts',(-40.5515223094859,41.7847017552891,
1.20031194401336));
#229335=CARTESIAN_POINT('Ctrl Pts',(-40.6021795742309,41.8051167945174,
1.20031194401337));
#229336=CARTESIAN_POINT('Ctrl Pts',(-40.6275082066035,41.8153243141316,
1.20031194401337));
#229337=CARTESIAN_POINT('Ctrl Pts',(-40.6516177226492,41.8247628731596,
1.20031194401337));
#229338=CARTESIAN_POINT('Ctrl Pts',(-40.6744763066168,41.8335082326752,
1.20031194401338));
#229339=CARTESIAN_POINT('Ctrl Pts',(-40.6859055986005,41.8378809124331,
1.20031194401338));
#229340=CARTESIAN_POINT('Ctrl Pts',(-40.6970221575647,41.8420802923128,
1.20031194401338));
#229341=CARTESIAN_POINT('Ctrl Pts',(-40.7078226322471,41.8461150140032,
1.20031194401338));
#229342=CARTESIAN_POINT('Ctrl Pts',(-40.7186231069295,41.8501497356936,
1.20031194401338));
#229343=CARTESIAN_POINT('Ctrl Pts',(-40.7277199955401,41.8535129534279,
1.20031194401339));
#229344=CARTESIAN_POINT('Ctrl Pts',(-40.7392724477795,41.8577337721357,
1.20031194401339));
#229345=CARTESIAN_POINT('Ctrl Pts',(-40.8316920656948,41.8915003217989,
1.2003119440134));
#229346=CARTESIAN_POINT('Ctrl Pts',(-40.9430173080823,41.9288517492081,
1.20031194401343));
#229347=CARTESIAN_POINT('Ctrl Pts',(-41.074527258858,41.9646573405332,1.20031194401347));
#229348=CARTESIAN_POINT('Ctrl Pts',(-41.1402822342458,41.9825601361958,
1.20031194401349));
#229349=CARTESIAN_POINT('Ctrl Pts',(-41.2110830757041,42.000041406681,1.20031194401351));
#229350=CARTESIAN_POINT('Ctrl Pts',(-41.2870324110376,42.0163458683822,
1.20031194401354));
#229351=CARTESIAN_POINT('Ctrl Pts',(-41.3250070787044,42.0244980992327,
1.20031194401356));
#229352=CARTESIAN_POINT('Ctrl Pts',(-41.3642680582773,42.0323547511793,
1.20031194401357));
#229353=CARTESIAN_POINT('Ctrl Pts',(-41.4048220408571,42.0398132702067,
1.20031194401359));
#229354=CARTESIAN_POINT('Ctrl Pts',(-41.425099032147,42.0435425297205,1.2003119440136));
#229355=CARTESIAN_POINT('Ctrl Pts',(-41.4456992741886,42.0471722560044,
1.20031194401361));
#229356=CARTESIAN_POINT('Ctrl Pts',(-41.4666230328255,42.0506890382806,
1.20031194401362));
#229357=CARTESIAN_POINT('Ctrl Pts',(-41.4770849121439,42.0524474294187,
1.20031194401362));
#229358=CARTESIAN_POINT('Ctrl Pts',(-41.4876276706112,42.0541775845548,
1.20031194401362));
#229359=CARTESIAN_POINT('Ctrl Pts',(-41.4982513182583,42.055877810139,1.20031194401363));
#229360=CARTESIAN_POINT('Ctrl Pts',(-41.5088749659053,42.0575780357232,
1.20031194401363));
#229361=CARTESIAN_POINT('Ctrl Pts',(-41.5179398323387,42.0589992148005,
1.20031194401364));
#229362=CARTESIAN_POINT('Ctrl Pts',(-41.5303649273808,42.0608869947878,
1.20031194401364));
#229363=CARTESIAN_POINT('Ctrl Pts',(-41.7291664480551,42.0910914745851,
1.20031194401374));
#229364=CARTESIAN_POINT('Ctrl Pts',(-41.8977691253046,42.1018484151412,
1.20031194401384));
#229365=CARTESIAN_POINT('Ctrl Pts',(-42.0334580649463,42.1054201290586,
1.20031194401392));
#229366=CARTESIAN_POINT('Ctrl Pts',(-42.1013025347671,42.1072059860173,
1.20031194401396));
#229367=CARTESIAN_POINT('Ctrl Pts',(-42.1609789378139,42.107113794044,1.200311944014));
#229368=CARTESIAN_POINT('Ctrl Pts',(-42.2123995403564,42.1062008542674,
1.20031194401404));
#229369=CARTESIAN_POINT('Ctrl Pts',(-42.2381098416276,42.105744384379,1.20031194401406));
#229370=CARTESIAN_POINT('Ctrl Pts',(-42.261757977836,42.1050780636913,1.20031194401407));
#229371=CARTESIAN_POINT('Ctrl Pts',(-42.2833410540534,42.1043062754099,
1.20031194401409));
#229372=CARTESIAN_POINT('Ctrl Pts',(-42.2941325921621,42.1039203812692,
1.2003119440141));
#229373=CARTESIAN_POINT('Ctrl Pts',(-42.3044079282168,42.1035078323417,
1.2003119440141));
#229374=CARTESIAN_POINT('Ctrl Pts',(-42.3141670117341,42.1030799433935,
1.20031194401411));
#229375=CARTESIAN_POINT('Ctrl Pts',(-42.3190465534928,42.1028659989194,
1.20031194401412));
#229376=CARTESIAN_POINT('Ctrl Pts',(-42.3237970321171,42.10264821944,1.20031194401412));
#229377=CARTESIAN_POINT('Ctrl Pts',(-42.3284184586923,42.1024278905634,
1.20031194401412));
#229378=CARTESIAN_POINT('Ctrl Pts',(-42.33072917198,42.102317726125,1.20031194401412));
#229379=CARTESIAN_POINT('Ctrl Pts',(-42.3330076222553,42.1022069243373,
1.20031194401413));
#229380=CARTESIAN_POINT('Ctrl Pts',(-42.3352538111738,42.1020956420054,
1.20031194401413));
#229381=CARTESIAN_POINT('Ctrl Pts',(-42.3375000000924,42.1019843596735,
1.20031194401413));
#229382=CARTESIAN_POINT('Ctrl Pts',(-42.338222999651,42.1019491983064,1.20031194401413));
#229383=CARTESIAN_POINT('Ctrl Pts',(-42.3418955957474,42.1017605079793,
1.20031194401413));
#229384=CARTESIAN_POINT('Ctrl Pts',(-42.4594186708312,42.0957224175106,
1.20031194401422));
#229385=CARTESIAN_POINT('Ctrl Pts',(-42.5855202636585,42.083913160457,1.20031194401432));
#229386=CARTESIAN_POINT('Ctrl Pts',(-42.719288240122,42.0640418513456,1.20031194401444));
#229387=CARTESIAN_POINT('Ctrl Pts',(-42.7861722283537,42.0541061967899,
1.20031194401449));
#229388=CARTESIAN_POINT('Ctrl Pts',(-42.8549647736056,42.042150946707,1.20031194401456));
#229389=CARTESIAN_POINT('Ctrl Pts',(-42.9254960641681,42.0278666046858,
1.20031194401462));
#229390=CARTESIAN_POINT('Ctrl Pts',(-42.9607617094494,42.0207244336753,
1.20031194401465));
#229391=CARTESIAN_POINT('Ctrl Pts',(-42.9964613981808,42.0129997597823,
1.20031194401469));
#229392=CARTESIAN_POINT('Ctrl Pts',(-43.0325697560218,42.0046525600376,
1.20031194401472));
#229393=CARTESIAN_POINT('Ctrl Pts',(-43.0506239349423,42.0004789601653,
1.20031194401474));
#229394=CARTESIAN_POINT('Ctrl Pts',(-43.0687802811402,41.99614972883,1.20031194401476));
#229395=CARTESIAN_POINT('Ctrl Pts',(-43.0870353056694,41.991659749368,1.20031194401478));
#229396=CARTESIAN_POINT('Ctrl Pts',(-43.0961628179341,41.989414759637,1.20031194401479));
#229397=CARTESIAN_POINT('Ctrl Pts',(-43.1053149997815,41.9871295828742,
1.2003119440148));
#229398=CARTESIAN_POINT('Ctrl Pts',(-43.1144914146419,41.9848035642612,
1.20031194401481));
#229399=CARTESIAN_POINT('Ctrl Pts',(-43.1236678295024,41.9824775456482,
1.20031194401482));
#229400=CARTESIAN_POINT('Ctrl Pts',(-43.1311295990325,41.9805646810057,
1.20031194401482));
#229401=CARTESIAN_POINT('Ctrl Pts',(-43.1420929075385,41.9777023364249,
1.20031194401483));
#229402=CARTESIAN_POINT('Ctrl Pts',(-43.3175058436356,41.9319048231326,
1.20031194401501));
#229403=CARTESIAN_POINT('Ctrl Pts',(-43.4680598877046,41.8807066005646,
1.20031194401518));
#229404=CARTESIAN_POINT('Ctrl Pts',(-43.5953015453418,41.8315142818851,
1.20031194401533));
#229405=CARTESIAN_POINT('Ctrl Pts',(-43.6589223741605,41.8069181225454,
1.20031194401541));
#229406=CARTESIAN_POINT('Ctrl Pts',(-43.7167336231364,41.7827889348409,
1.20031194401548));
#229407=CARTESIAN_POINT('Ctrl Pts',(-43.7689896764972,41.7598502734941,
1.20031194401555));
#229408=CARTESIAN_POINT('Ctrl Pts',(-43.7951177031776,41.7483809428207,
1.20031194401558));
#229409=CARTESIAN_POINT('Ctrl Pts',(-43.8198571679993,41.737207174602,1.20031194401561));
#229410=CARTESIAN_POINT('Ctrl Pts',(-43.8432400289425,41.7264070418855,
1.20031194401564));
#229411=CARTESIAN_POINT('Ctrl Pts',(-43.8549314594141,41.7210069755272,
1.20031194401566));
#229412=CARTESIAN_POINT('Ctrl Pts',(-43.8662837389161,41.7157003180445,
1.20031194401567));
#229413=CARTESIAN_POINT('Ctrl Pts',(-43.8773007668484,41.7104959167606,
1.20031194401568));
#229414=CARTESIAN_POINT('Ctrl Pts',(-43.8828092808144,41.7078937161187,
1.20031194401569));
#229415=CARTESIAN_POINT('Ctrl Pts',(-43.8882339818881,41.7053170795266,
1.2003119440157));
#229416=CARTESIAN_POINT('Ctrl Pts',(-43.8935753498292,41.7027670856059,
1.20031194401571));
#229417=CARTESIAN_POINT('Ctrl Pts',(-43.8989167177703,41.7002170916853,
1.20031194401571));
#229418=CARTESIAN_POINT('Ctrl Pts',(-43.9058231184576,41.6968988467432,
1.20031194401572));
#229419=CARTESIAN_POINT('Ctrl Pts',(-43.9093499312042,41.6951980949946,
1.20031194401573));
#229420=CARTESIAN_POINT('Ctrl Pts',(-43.9657789351498,41.6679860670172,
1.2003119440158));
#229421=CARTESIAN_POINT('Ctrl Pts',(-44.0536620489359,41.6247671045537,
1.20031194401592));
#229422=CARTESIAN_POINT('Ctrl Pts',(-44.16915031647,41.5585616857115,1.20031194401608));
#229423=CARTESIAN_POINT('Ctrl Pts',(-44.2268944502371,41.5254589762904,
1.20031194401617));
#229424=CARTESIAN_POINT('Ctrl Pts',(-44.2914906426276,41.486539941176,1.20031194401626));
#229425=CARTESIAN_POINT('Ctrl Pts',(-44.36208243789,41.4405854062732,1.20031194401637));
#229426=CARTESIAN_POINT('Ctrl Pts',(-44.3973783355212,41.4176081388218,
1.20031194401642));
#229427=CARTESIAN_POINT('Ctrl Pts',(-44.4341685677754,41.3928689964028,
1.20031194401648));
#229428=CARTESIAN_POINT('Ctrl Pts',(-44.4723154148303,41.3662008439928,
1.20031194401654));
#229429=CARTESIAN_POINT('Ctrl Pts',(-44.4913888383577,41.3528667677878,
1.20031194401657));
#229430=CARTESIAN_POINT('Ctrl Pts',(-44.5108010694744,41.3390503122308,
1.20031194401661));
#229431=CARTESIAN_POINT('Ctrl Pts',(-44.5305326875652,41.3247299362844,
1.20031194401664));
#229432=CARTESIAN_POINT('Ctrl Pts',(-44.5403984966105,41.3175697483112,
1.20031194401665));
#229433=CARTESIAN_POINT('Ctrl Pts',(-44.5503441523994,41.3102835802407,
1.20031194401667));
#229434=CARTESIAN_POINT('Ctrl Pts',(-44.5603670524766,41.3028687016339,
1.20031194401669));
#229435=CARTESIAN_POINT('Ctrl Pts',(-44.5653785025151,41.2991612623305,
1.2003119440167));
#229436=CARTESIAN_POINT('Ctrl Pts',(-44.5704092636257,41.2954216453931,
1.2003119440167));
#229437=CARTESIAN_POINT('Ctrl Pts',(-44.5754590046483,41.2916495089021,
1.20031194401671));
#229438=CARTESIAN_POINT('Ctrl Pts',(-44.5805087456708,41.2878773724111,
1.20031194401672));
#229439=CARTESIAN_POINT('Ctrl Pts',(-44.586975838192,41.2830178931093,1.20031194401673));
#229440=CARTESIAN_POINT('Ctrl Pts',(-44.5906648331539,41.2802351983526,
1.20031194401674));
#229441=CARTESIAN_POINT('Ctrl Pts',(-44.7087126719314,41.1911889661376,
1.20031194401694));
#229442=CARTESIAN_POINT('Ctrl Pts',(-44.8147423872118,41.1008836838683,
1.20031194401713));
#229443=CARTESIAN_POINT('Ctrl Pts',(-44.9098979544749,41.0120107116735,
1.20031194401731));
#229444=CARTESIAN_POINT('Ctrl Pts',(-44.9574757381065,40.9675742255761,
1.2003119440174));
#229445=CARTESIAN_POINT('Ctrl Pts',(-45.0023363957855,40.923483597983,1.20031194401749));
#229446=CARTESIAN_POINT('Ctrl Pts',(-45.0446357248359,40.8800128093856,
1.20031194401758));
#229447=CARTESIAN_POINT('Ctrl Pts',(-45.0657853893611,40.8582774150869,
1.20031194401762));
#229448=CARTESIAN_POINT('Ctrl Pts',(-45.0862948763815,40.8366964104789,
1.20031194401766));
#229449=CARTESIAN_POINT('Ctrl Pts',(-45.106184413356,40.8153007462537,1.20031194401771));
#229450=CARTESIAN_POINT('Ctrl Pts',(-45.1161291818432,40.8046029141411,
1.20031194401773));
#229451=CARTESIAN_POINT('Ctrl Pts',(-45.125918962819,40.7939514171242,1.20031194401775));
#229452=CARTESIAN_POINT('Ctrl Pts',(-45.1355563251155,40.7833498906888,
1.20031194401777));
#229453=CARTESIAN_POINT('Ctrl Pts',(-45.1403750062637,40.7780491274713,
1.20031194401778));
#229454=CARTESIAN_POINT('Ctrl Pts',(-45.1451555827421,40.7727608568991,
1.20031194401779));
#229455=CARTESIAN_POINT('Ctrl Pts',(-45.1498983760494,40.7674855275024,
1.2003119440178));
#229456=CARTESIAN_POINT('Ctrl Pts',(-45.152269772703,40.764847862804,1.20031194401781));
#229457=CARTESIAN_POINT('Ctrl Pts',(-45.1546317235639,40.7622134333995,
1.20031194401781));
#229458=CARTESIAN_POINT('Ctrl Pts',(-45.1569842689276,40.7595822945881,
1.20031194401782));
#229459=CARTESIAN_POINT('Ctrl Pts',(-45.1581605416095,40.7582667251824,
1.20031194401782));
#229460=CARTESIAN_POINT('Ctrl Pts',(-45.1593344629171,40.7569519784249,
1.20031194401782));
#229461=CARTESIAN_POINT('Ctrl Pts',(-45.1605060378936,40.7556380611781,
1.20031194401782));
#229462=CARTESIAN_POINT('Ctrl Pts',(-45.16167761287,40.7543241439314,1.20031194401783));
#229463=CARTESIAN_POINT('Ctrl Pts',(-45.1638805442106,40.7518485808515,
1.20031194401783));
#229464=CARTESIAN_POINT('Ctrl Pts',(-45.1640137288743,40.7516988048191,
1.20031194401783));
#229465=CARTESIAN_POINT('Ctrl Pts',(-45.1725375473532,40.7421131387449,
1.20031194401785));
#229466=CARTESIAN_POINT('Ctrl Pts',(-45.2010425077111,40.7103582338683,
1.20031194401791));
#229467=CARTESIAN_POINT('Ctrl Pts',(-45.2473430872079,40.6546138762788,
1.20031194401802));
#229468=CARTESIAN_POINT('Ctrl Pts',(-45.2936436667048,40.5988695186892,
1.20031194401812));
#229469=CARTESIAN_POINT('Ctrl Pts',(-45.357797010328,40.5190857433441,1.20031194401827));
#229470=CARTESIAN_POINT('Ctrl Pts',(-45.4340690775641,40.411327195345,1.20031194401847));
#229471=CARTESIAN_POINT('Ctrl Pts',(-45.5103411448002,40.303568647346,1.20031194401866));
#229472=CARTESIAN_POINT('Ctrl Pts',(-45.598691955895,40.1676932162553,1.2003119440189));
#229473=CARTESIAN_POINT('Ctrl Pts',(-45.6894625335329,39.9990036735279,
1.20031194401919));
#229474=CARTESIAN_POINT('Ctrl Pts',(-45.7348478223519,39.9146589021642,
1.20031194401934));
#229475=CARTESIAN_POINT('Ctrl Pts',(-45.7807760488563,39.8221098945515,
1.20031194401949));
#229476=CARTESIAN_POINT('Ctrl Pts',(-45.825628113225,39.720862181835,1.20031194401966));
#229477=CARTESIAN_POINT('Ctrl Pts',(-45.8480541454094,39.6702383254767,
1.20031194401974));
#229478=CARTESIAN_POINT('Ctrl Pts',(-45.8702065560757,39.6174415663961,
1.20031194401982));
#229479=CARTESIAN_POINT('Ctrl Pts',(-45.8918542812966,39.56242443728,1.20031194401991));
#229480=CARTESIAN_POINT('Ctrl Pts',(-45.9026781439072,39.5349158727218,
1.20031194401996));
#229481=CARTESIAN_POINT('Ctrl Pts',(-45.9133755264446,39.5068523946045,
1.20031194402));
#229482=CARTESIAN_POINT('Ctrl Pts',(-45.9239156463447,39.4782292839978,
1.20031194402005));
#229483=CARTESIAN_POINT('Ctrl Pts',(-45.9291857062948,39.4639177286945,
1.20031194402007));
#229484=CARTESIAN_POINT('Ctrl Pts',(-45.9344164505855,39.4494662652689,
1.20031194402009));
#229485=CARTESIAN_POINT('Ctrl Pts',(-45.9396039733347,39.4348745773076,
1.20031194402012));
#229486=CARTESIAN_POINT('Ctrl Pts',(-45.9421977347094,39.4275787333268,
1.20031194402013));
#229487=CARTESIAN_POINT('Ctrl Pts',(-45.9447806906986,39.4202478332121,
1.20031194402014));
#229488=CARTESIAN_POINT('Ctrl Pts',(-45.9473523490083,39.4128818411576,
1.20031194402015));
#229489=CARTESIAN_POINT('Ctrl Pts',(-45.9486381781632,39.4091988451303,
1.20031194402016));
#229490=CARTESIAN_POINT('Ctrl Pts',(-45.9499211828982,39.4055070761181,
1.20031194402016));
#229491=CARTESIAN_POINT('Ctrl Pts',(-45.9512013012342,39.4018065301254,
1.20031194402017));
#229492=CARTESIAN_POINT('Ctrl Pts',(-45.9518413604022,39.3999562571291,
1.20031194402017));
#229493=CARTESIAN_POINT('Ctrl Pts',(-45.9524806979705,39.3981037898877,
1.20031194402017));
#229494=CARTESIAN_POINT('Ctrl Pts',(-45.9531193061618,39.3962491279331,
1.20031194402018));
#229495=CARTESIAN_POINT('Ctrl Pts',(-45.9537579143531,39.3943944659785,
1.20031194402018));
#229496=CARTESIAN_POINT('Ctrl Pts',(-45.9547836526915,39.3914059128341,
1.20031194402018));
#229497=CARTESIAN_POINT('Ctrl Pts',(-45.955032934818,39.3906785574696,1.20031194402019));
#229498=CARTESIAN_POINT('Ctrl Pts',(-45.9869410470281,39.2975770707964,
1.20031194402033));
#229499=CARTESIAN_POINT('Ctrl Pts',(-46.0221123731001,39.185201250872,1.20031194402051));
#229500=CARTESIAN_POINT('Ctrl Pts',(-46.0557787608773,39.0525237215472,
1.20031194402071));
#229501=CARTESIAN_POINT('Ctrl Pts',(-46.0726119547659,38.9861849568846,
1.20031194402081));
#229502=CARTESIAN_POINT('Ctrl Pts',(-46.0890424896818,38.9147757454451,
1.20031194402091));
#229503=CARTESIAN_POINT('Ctrl Pts',(-46.1043081466801,38.8382320868782,
1.20031194402103));
#229504=CARTESIAN_POINT('Ctrl Pts',(-46.1119409751792,38.7999602575948,
1.20031194402108));
#229505=CARTESIAN_POINT('Ctrl Pts',(-46.1192807901604,38.7604057707992,
1.20031194402114));
#229506=CARTESIAN_POINT('Ctrl Pts',(-46.1262212035701,38.7195676542407,
1.2003119440212));
#229507=CARTESIAN_POINT('Ctrl Pts',(-46.1296914102749,38.6991485959614,
1.20031194402123));
#229508=CARTESIAN_POINT('Ctrl Pts',(-46.1330617665868,38.6784086302414,
1.20031194402126));
#229509=CARTESIAN_POINT('Ctrl Pts',(-46.1363181196201,38.6573482751705,
1.20031194402129));
#229510=CARTESIAN_POINT('Ctrl Pts',(-46.1379462961367,38.646818097635,1.20031194402131));
#229511=CARTESIAN_POINT('Ctrl Pts',(-46.1395459718337,38.6362078227618,
1.20031194402132));
#229512=CARTESIAN_POINT('Ctrl Pts',(-46.1411153526283,38.625517538817,1.20031194402134));
#229513=CARTESIAN_POINT('Ctrl Pts',(-46.1419000430256,38.6201723968447,
1.20031194402134));
#229514=CARTESIAN_POINT('Ctrl Pts',(-46.1426771596973,38.6148072526045,
1.20031194402135));
#229515=CARTESIAN_POINT('Ctrl Pts',(-46.1434464752934,38.6094221196509,
1.20031194402136));
#229516=CARTESIAN_POINT('Ctrl Pts',(-46.1442157908895,38.6040369866973,
1.20031194402137));
#229517=CARTESIAN_POINT('Ctrl Pts',(-46.1451468410621,38.5974112092434,
1.20031194402138));
#229518=CARTESIAN_POINT('Ctrl Pts',(-46.1457307905645,38.5932067690126,
1.20031194402138));
#229519=CARTESIAN_POINT('Ctrl Pts',(-46.1644171746435,38.4586646816288,
1.20031194402158));
#229520=CARTESIAN_POINT('Ctrl Pts',(-46.1759874881321,38.3245609782774,
1.20031194402176));
#229521=CARTESIAN_POINT('Ctrl Pts',(-46.180678166523,38.1916592320828,1.20031194402195));
#229522=CARTESIAN_POINT('Ctrl Pts',(-46.1830235057184,38.1252083589854,
1.20031194402204));
#229523=CARTESIAN_POINT('Ctrl Pts',(-46.1836492582582,38.0590559909886,
1.20031194402213));
#229524=CARTESIAN_POINT('Ctrl Pts',(-46.1825875350348,37.9932891947069,
1.20031194402221));
#229525=CARTESIAN_POINT('Ctrl Pts',(-46.1820566734232,37.9604057965659,
1.20031194402226));
#229526=CARTESIAN_POINT('Ctrl Pts',(-46.1811039428707,37.9276187913537,
1.2003119440223));
#229527=CARTESIAN_POINT('Ctrl Pts',(-46.1797335627322,37.8949385251485,
1.20031194402234));
#229528=CARTESIAN_POINT('Ctrl Pts',(-46.179048372663,37.8785983920459,1.20031194402236));
#229529=CARTESIAN_POINT('Ctrl Pts',(-46.1782587701972,37.8622849436951,
1.20031194402239));
#229530=CARTESIAN_POINT('Ctrl Pts',(-46.1773652882577,37.8459994574725,
1.20031194402241));
#229531=CARTESIAN_POINT('Ctrl Pts',(-46.176918547288,37.837856714361,1.20031194402242));
#229532=CARTESIAN_POINT('Ctrl Pts',(-46.1764458364498,37.8297209617817,
1.20031194402243));
#229533=CARTESIAN_POINT('Ctrl Pts',(-46.1759472230462,37.8215923575501,
1.20031194402244));
#229534=CARTESIAN_POINT('Ctrl Pts',(-46.1755732629935,37.8154959043764,
1.20031194402245));
#229535=CARTESIAN_POINT('Ctrl Pts',(-46.1751847327478,37.8094034721484,
1.20031194402245));
#229536=CARTESIAN_POINT('Ctrl Pts',(-46.1747816608509,37.8033151270363,
1.20031194402246));
#229537=CARTESIAN_POINT('Ctrl Pts',(-46.1746473035519,37.8012856786657,
1.20031194402246));
#229538=CARTESIAN_POINT('Ctrl Pts',(-46.1746020327141,37.8005939610102,
1.20031194402247));
#229539=CARTESIAN_POINT('Ctrl Pts',(-46.1743737428072,37.7972281467115,
1.20031194402247));
#229540=CARTESIAN_POINT('Ctrl Pts',(-46.1597631887687,37.5818160315864,
1.20031194402275));
#229541=CARTESIAN_POINT('Ctrl Pts',(-46.1310318332154,37.4094390964143,
1.20031194402296));
#229542=CARTESIAN_POINT('Ctrl Pts',(-46.1046888073007,37.2791815938394,
1.20031194402312));
#229543=CARTESIAN_POINT('Ctrl Pts',(-46.0915172943434,37.2140528425519,
1.2003119440232));
#229544=CARTESIAN_POINT('Ctrl Pts',(-46.0788401277269,37.1594054580085,
1.20031194402326));
#229545=CARTESIAN_POINT('Ctrl Pts',(-46.0679647524788,37.1149995208125,
1.20031194402331));
#229546=CARTESIAN_POINT('Ctrl Pts',(-46.0625270648547,37.0927965522145,
1.20031194402334));
#229547=CARTESIAN_POINT('Ctrl Pts',(-46.0575315232768,37.0731539453202,
1.20031194402336));
#229548=CARTESIAN_POINT('Ctrl Pts',(-46.0530935923304,37.056045154529,1.20031194402338));
#229549=CARTESIAN_POINT('Ctrl Pts',(-46.0508746268572,37.0474907591335,
1.20031194402339));
#229550=CARTESIAN_POINT('Ctrl Pts',(-46.0487945790726,37.0395698810608,
1.2003119440234));
#229551=CARTESIAN_POINT('Ctrl Pts',(-46.0468649986292,37.0322796661507,
1.20031194402341));
#229552=CARTESIAN_POINT('Ctrl Pts',(-46.0459002084075,37.0286345586957,
1.20031194402342));
#229553=CARTESIAN_POINT('Ctrl Pts',(-46.0449730350211,37.0251471170313,
1.20031194402342));
#229554=CARTESIAN_POINT('Ctrl Pts',(-46.044084710748,37.0218170257929,1.20031194402342));
#229555=CARTESIAN_POINT('Ctrl Pts',(-46.0436405486114,37.0201519801738,
1.20031194402343));
#229556=CARTESIAN_POINT('Ctrl Pts',(-46.0432060987531,37.0185262721611,
1.20031194402343));
#229557=CARTESIAN_POINT('Ctrl Pts',(-46.0427815094972,37.0169398637644,
1.20031194402343));
#229558=CARTESIAN_POINT('Ctrl Pts',(-46.0425692148693,37.0161466595661,
1.20031194402343));
#229559=CARTESIAN_POINT('Ctrl Pts',(-46.042359385392,37.0153632802718,1.20031194402343));
#229560=CARTESIAN_POINT('Ctrl Pts',(-46.0421520388609,37.0145897212913,
1.20031194402343));
#229561=CARTESIAN_POINT('Ctrl Pts',(-46.0420483655953,37.014202941801,1.20031194402343));
#229562=CARTESIAN_POINT('Ctrl Pts',(-46.0420282823145,37.0141277270362,
1.20031194402343));
#229563=CARTESIAN_POINT('Ctrl Pts',(-46.0419673373427,37.0139004119585,
1.20031194402343));
#229564=CARTESIAN_POINT('Ctrl Pts',(-46.0419063923709,37.0136730968807,
1.20031194402343));
#229565=CARTESIAN_POINT('Ctrl Pts',(-46.0418045857082,37.0132936814901,
1.20031194402343));
#229566=CARTESIAN_POINT('Ctrl Pts',(-46.0415374656787,37.0122985007482,
1.20031194402343));
#229567=CARTESIAN_POINT('Ctrl Pts',(-46.0073461019069,36.8849153657817,
1.20031194402358));
#229568=CARTESIAN_POINT('Ctrl Pts',(-45.9668615656796,36.7591460193937,
1.20031194402372));
#229569=CARTESIAN_POINT('Ctrl Pts',(-45.9203858041059,36.635592030384,1.20031194402386));
#229570=CARTESIAN_POINT('Ctrl Pts',(-45.8971479233191,36.5738150358792,
1.20031194402393));
#229571=CARTESIAN_POINT('Ctrl Pts',(-45.8724132029007,36.5125920639684,
1.20031194402399));
#229572=CARTESIAN_POINT('Ctrl Pts',(-45.8462157980351,36.451997607135,1.20031194402406));
#229573=CARTESIAN_POINT('Ctrl Pts',(-45.8331170956024,36.4217003787184,
1.20031194402409));
#229574=CARTESIAN_POINT('Ctrl Pts',(-45.8196524863791,36.3915602336623,
1.20031194402412));
#229575=CARTESIAN_POINT('Ctrl Pts',(-45.8058257714408,36.3615863905881,
1.20031194402415));
#229576=CARTESIAN_POINT('Ctrl Pts',(-45.7928632261863,36.3334859127063,
1.20031194402418));
#229577=CARTESIAN_POINT('Ctrl Pts',(-45.7795824239557,36.3055315986757,
1.20031194402421));
#229578=CARTESIAN_POINT('Ctrl Pts',(-45.7659865000252,36.2777310430461,
1.20031194402424));
#229579=CARTESIAN_POINT('Ctrl Pts',(-45.7650801050966,36.275877672671,1.20031194402424));
#229580=CARTESIAN_POINT('Ctrl Pts',(-45.7635241946219,36.2727047960321,
1.20031194402424));
#229581=CARTESIAN_POINT('Ctrl Pts',(-45.7632631145654,36.272172984276,1.20031194402424));
#229582=CARTESIAN_POINT('Ctrl Pts',(-45.7465539909495,36.2381370318854,
1.20031194402428));
#229583=CARTESIAN_POINT('Ctrl Pts',(-45.7100178373661,36.1632802611198,
1.20031194402435));
#229584=CARTESIAN_POINT('Ctrl Pts',(-45.6464136909666,36.0516314504034,
1.20031194402446));
#229585=CARTESIAN_POINT('Ctrl Pts',(-45.6146116177668,35.9958070450452,
1.20031194402451));
#229586=CARTESIAN_POINT('Ctrl Pts',(-45.5759215026721,35.9308582549039,
1.20031194402457));
#229587=CARTESIAN_POINT('Ctrl Pts',(-45.5287741858328,35.8578794262825,
1.20031194402464));
#229588=CARTESIAN_POINT('Ctrl Pts',(-45.5052005274132,35.8213900119719,
1.20031194402467));
#229589=CARTESIAN_POINT('Ctrl Pts',(-45.479506172396,35.7829004890138,1.20031194402471));
#229590=CARTESIAN_POINT('Ctrl Pts',(-45.4514594487817,35.7425988810971,
1.20031194402474));
#229591=CARTESIAN_POINT('Ctrl Pts',(-45.4234127251674,35.7022972731805,
1.20031194402478));
#229592=CARTESIAN_POINT('Ctrl Pts',(-45.3919806196527,35.6588164920264,
1.20031194402482));
#229593=CARTESIAN_POINT('Ctrl Pts',(-45.3600100424392,35.6164863718495,
1.20031194402485));
#229594=CARTESIAN_POINT('Ctrl Pts',(-45.232127733585,35.447165891141,1.20031194402499));
#229595=CARTESIAN_POINT('Ctrl Pts',(-45.1170659018781,35.321745080727,1.20031194402508));
#229596=CARTESIAN_POINT('Ctrl Pts',(-45.0279124274054,35.2307912115069,
1.20031194402515));
#229597=CARTESIAN_POINT('Ctrl Pts',(-44.9387589529327,35.1398373422867,
1.20031194402521));
#229598=CARTESIAN_POINT('Ctrl Pts',(-44.8753460817399,35.0830757500605,
1.20031194402524));
#229599=CARTESIAN_POINT('Ctrl Pts',(-44.8434127585497,35.0543857605901,
1.20031194402526));
#229600=CARTESIAN_POINT('Origin',(-34.6418564234902,43.9207884324519,1.75031194181024));
#229601=CARTESIAN_POINT('',(-31.5445146155358,39.9932812997956,1.75031194438816));
#229602=CARTESIAN_POINT('Origin',(-34.6418564235885,43.9207884325944,1.75031194703713));
#229603=CARTESIAN_POINT('',(-31.1654225284288,39.5924133120332,1.20031202390798));
#229604=CARTESIAN_POINT('Ctrl Pts',(-31.5445146171541,39.9932813007723,
1.75031194434157));
#229605=CARTESIAN_POINT('Ctrl Pts',(-31.544472169262,39.993314776185,1.73153002128763));
#229606=CARTESIAN_POINT('Ctrl Pts',(-31.5438367046095,39.9925857387579,
1.71298585427747));
#229607=CARTESIAN_POINT('Ctrl Pts',(-31.5426677879009,39.9911696296995,
1.69486792723583));
#229608=CARTESIAN_POINT('Ctrl Pts',(-31.5414850274957,39.9897367493999,
1.67653542623628));
#229609=CARTESIAN_POINT('Ctrl Pts',(-31.5397565837568,39.9876010343947,
1.65864012336317));
#229610=CARTESIAN_POINT('Ctrl Pts',(-31.5375696769729,39.9848729997135,
1.64134312571963));
#229611=CARTESIAN_POINT('Ctrl Pts',(-31.5353191238888,39.9820655701009,
1.62354272760496));
#229612=CARTESIAN_POINT('Ctrl Pts',(-31.532583643782,39.9786316156801,1.60637657007839));
#229613=CARTESIAN_POINT('Ctrl Pts',(-31.5294768022536,39.9747150591821,
1.58997311552698));
#229614=CARTESIAN_POINT('Ctrl Pts',(-31.5263120720836,39.9707255269197,
1.57326402140802));
#229615=CARTESIAN_POINT('Ctrl Pts',(-31.5227627370776,39.9662361594623,
1.55734641325286));
#229616=CARTESIAN_POINT('Ctrl Pts',(-31.5189573160182,39.9614098426519,
1.54230249309106));
#229617=CARTESIAN_POINT('Ctrl Pts',(-31.5150104126733,39.9564040875291,
1.52669925290307));
#229618=CARTESIAN_POINT('Ctrl Pts',(-31.5107887568019,39.9510367877215,
1.51203567787661));
#229619=CARTESIAN_POINT('Ctrl Pts',(-31.5064333785251,39.9454866887634,
1.49834685103044));
#229620=CARTESIAN_POINT('Ctrl Pts',(-31.5038066457138,39.9421394187646,
1.4900911064453));
#229621=CARTESIAN_POINT('Ctrl Pts',(-31.5011311644548,39.9387255203127,
1.48218881712696));
#229622=CARTESIAN_POINT('Ctrl Pts',(-31.4984359410448,39.9352817558337,
1.47463914664135));
#229623=CARTESIAN_POINT('Ctrl Pts',(-31.4937317556908,39.9292710828912,
1.46146211308109));
#229624=CARTESIAN_POINT('Ctrl Pts',(-31.4889714320918,39.9231742968823,
1.44936855005215));
#229625=CARTESIAN_POINT('Ctrl Pts',(-31.4842961717538,39.917170274821,1.43832112170216));
#229626=CARTESIAN_POINT('Ctrl Pts',(-31.4794120618912,39.9108980458445,
1.42678019138808));
#229627=CARTESIAN_POINT('Ctrl Pts',(-31.4746211912321,39.9047275693282,
1.41637981338287));
#229628=CARTESIAN_POINT('Ctrl Pts',(-31.47005679611,39.8988275925662,1.40704199359617));
#229629=CARTESIAN_POINT('Ctrl Pts',(-31.4679027719225,39.8960432822006,
1.40263530023565));
#229630=CARTESIAN_POINT('Ctrl Pts',(-31.4657987562543,39.8933186697123,
1.39846486011626));
#229631=CARTESIAN_POINT('Ctrl Pts',(-31.4637564604214,39.8906685836911,
1.39452103162264));
#229632=CARTESIAN_POINT('Ctrl Pts',(-31.4592346691976,39.8848011008712,
1.38578910905645));
#229633=CARTESIAN_POINT('Ctrl Pts',(-31.455017570691,39.8793016931265,1.3781678741876));
#229634=CARTESIAN_POINT('Ctrl Pts',(-31.45120760863,39.8743002220057,1.37154892880966));
#229635=CARTESIAN_POINT('Ctrl Pts',(-31.4505887592183,39.8734878366299,
1.37047381824756));
#229636=CARTESIAN_POINT('Ctrl Pts',(-31.4499805824145,39.8726885009505,
1.36942515785351));
#229637=CARTESIAN_POINT('Ctrl Pts',(-31.4493834387581,39.8719026719377,
1.36840249739947));
#229638=CARTESIAN_POINT('Ctrl Pts',(-31.4472467019152,39.8690907693309,
1.36474314969215));
#229639=CARTESIAN_POINT('Ctrl Pts',(-31.445251478766,39.8664521211704,1.36141656537837));
#229640=CARTESIAN_POINT('Ctrl Pts',(-31.4434121481081,39.8640049742071,
1.35840311328326));
#229641=CARTESIAN_POINT('Ctrl Pts',(-31.4424924827791,39.8627814007255,
1.35689638723569));
#229642=CARTESIAN_POINT('Ctrl Pts',(-31.4416117571863,39.8616056602092,
1.35546799919199));
#229643=CARTESIAN_POINT('Ctrl Pts',(-31.4407714572406,39.8604796402624,
1.35411566082506));
#229644=CARTESIAN_POINT('Ctrl Pts',(-31.4403513072678,39.8599166302891,
1.3534394916416));
#229645=CARTESIAN_POINT('Ctrl Pts',(-31.4399412615183,39.8593660476832,
1.35278233838922));
#229646=CARTESIAN_POINT('Ctrl Pts',(-31.4395414920449,39.8588281110869,
1.35214393518948));
#229647=CARTESIAN_POINT('Ctrl Pts',(-31.4393416073082,39.8585591427887,
1.35182473358964));
#229648=CARTESIAN_POINT('Ctrl Pts',(-31.4391442904496,39.8582933344825,
1.35151022157813));
#229649=CARTESIAN_POINT('Ctrl Pts',(-31.4389509759477,39.8580324570071,
1.35120248578064));
#229650=CARTESIAN_POINT('Ctrl Pts',(-31.4387576614457,39.8577715795317,
1.35089474998315));
#229651=CARTESIAN_POINT('Ctrl Pts',(-31.4385668894697,39.8575138762499,
1.35058713141276));
#229652=CARTESIAN_POINT('Ctrl Pts',(-31.4377233812999,39.8563737589943,
1.34925682495322));
#229653=CARTESIAN_POINT('Ctrl Pts',(-31.4318146537454,39.8483873013818,
1.33993810260415));
#229654=CARTESIAN_POINT('Ctrl Pts',(-31.4262108583987,39.8408296986229,
1.33180466507656));
#229655=CARTESIAN_POINT('Ctrl Pts',(-31.4210874917537,39.8339296438177,
1.32477049381539));
#229656=CARTESIAN_POINT('Ctrl Pts',(-31.4158974448308,39.8269397852556,
1.3176447732806));
#229657=CARTESIAN_POINT('Ctrl Pts',(-31.4112005028716,39.8206248134055,
1.31164491940877));
#229658=CARTESIAN_POINT('Ctrl Pts',(-31.4071476323925,39.8151825522762,
1.3066744254438));
#229659=CARTESIAN_POINT('Ctrl Pts',(-31.4060630710345,39.8137261854488,
1.30534430504826));
#229660=CARTESIAN_POINT('Ctrl Pts',(-31.405024458784,39.8123320943837,1.30408796244774));
#229661=CARTESIAN_POINT('Ctrl Pts',(-31.4040343144974,39.8110035957656,
1.30290377279814));
#229662=CARTESIAN_POINT('Ctrl Pts',(-31.4006655507339,39.8064836504761,
1.29887480930816));
#229663=CARTESIAN_POINT('Ctrl Pts',(-31.3978595518076,39.8027250848381,
1.29567797140254));
#229664=CARTESIAN_POINT('Ctrl Pts',(-31.3956536573831,39.7997759707032,
1.29321431831483));
#229665=CARTESIAN_POINT('Ctrl Pts',(-31.3951281177709,39.7990733639593,
1.29262736942279));
#229666=CARTESIAN_POINT('Ctrl Pts',(-31.3946365462987,39.7984165828938,
1.29208221338805));
#229667=CARTESIAN_POINT('Ctrl Pts',(-31.3941792818036,39.7978060672378,
1.2915778534911));
#229668=CARTESIAN_POINT('Ctrl Pts',(-31.3929909909721,39.7962195234229,
1.29026717608719));
#229669=CARTESIAN_POINT('Ctrl Pts',(-31.3920345559595,39.7949456261546,
1.28923154724699));
#229670=CARTESIAN_POINT('Ctrl Pts',(-31.391314237599,39.7939898749803,1.28845785162844));
#229671=CARTESIAN_POINT('Ctrl Pts',(-31.3909540784189,39.7935119993932,
1.28807100381919));
#229672=CARTESIAN_POINT('Ctrl Pts',(-31.3906528955562,39.7931135933552,
1.2877497802507));
#229673=CARTESIAN_POINT('Ctrl Pts',(-31.3904407912138,39.7928351798638,
1.28752504058511));
#229674=CARTESIAN_POINT('Ctrl Pts',(-31.3902440576028,39.7925769423807,
1.28731658730472));
#229675=CARTESIAN_POINT('Ctrl Pts',(-31.3900735837221,39.7923540214233,
1.28713345889314));
#229676=CARTESIAN_POINT('Ctrl Pts',(-31.3891439153235,39.7911561573005,
1.28616949911302));
#229677=CARTESIAN_POINT('Ctrl Pts',(-31.3890712806419,39.7910625685765,
1.28609418525719));
#229678=CARTESIAN_POINT('Ctrl Pts',(-31.3889940037212,39.7909630185117,
1.28601413115437));
#229679=CARTESIAN_POINT('Ctrl Pts',(-31.3889117045046,39.7908570183768,
1.28592897046464));
#229680=CARTESIAN_POINT('Ctrl Pts',(-31.3842116165211,39.7848033767851,
1.28106546445539));
#229681=CARTESIAN_POINT('Ctrl Pts',(-31.3792515617896,39.7785859740727,
1.27628949216828));
#229682=CARTESIAN_POINT('Ctrl Pts',(-31.3741707133196,39.7723858230509,
1.27174981163115));
#229683=CARTESIAN_POINT('Ctrl Pts',(-31.3694302167022,39.7666010028344,
1.2675142316178));
#229684=CARTESIAN_POINT('Ctrl Pts',(-31.3645849939832,39.7608317384715,
1.2634839695297));
#229685=CARTESIAN_POINT('Ctrl Pts',(-31.3597571039021,39.7552364855092,
1.25974139704744));
#229686=CARTESIAN_POINT('Ctrl Pts',(-31.3547559006149,39.7494403722926,
1.25586447245184));
#229687=CARTESIAN_POINT('Ctrl Pts',(-31.3497741286385,39.7438320003249,
1.2522929465561));
#229688=CARTESIAN_POINT('Ctrl Pts',(-31.3448247647885,39.7384296716711,
1.24899554765614));
#229689=CARTESIAN_POINT('Ctrl Pts',(-31.3423500828634,39.7357285073442,
1.24734684820613));
#229690=CARTESIAN_POINT('Ctrl Pts',(-31.3398834941672,39.733078842681,1.24576671345341));
#229691=CARTESIAN_POINT('Ctrl Pts',(-31.3374262785057,39.7304825040205,
1.24425123657102));
#229692=CARTESIAN_POINT('Ctrl Pts',(-31.3358561537737,39.7288234817346,
1.24328286909264));
#229693=CARTESIAN_POINT('Ctrl Pts',(-31.3339261486161,39.7268151707186,
1.24212653726367));
#229694=CARTESIAN_POINT('Ctrl Pts',(-31.3323334594103,39.7251689045804,
1.24119510222915));
#229695=CARTESIAN_POINT('Ctrl Pts',(-31.3314336199778,39.7242387951892,
1.24066885896098));
#229696=CARTESIAN_POINT('Ctrl Pts',(-31.3306416241935,39.7234244730083,
1.2402130405159));
#229697=CARTESIAN_POINT('Ctrl Pts',(-31.3300840016108,39.7228552527835,
1.23989503707691));
#229698=CARTESIAN_POINT('Ctrl Pts',(-31.3254430812493,39.7181178088319,
1.23724839276784));
#229699=CARTESIAN_POINT('Ctrl Pts',(-31.3197979807151,39.7126551425127,
1.23426826988969));
#229700=CARTESIAN_POINT('Ctrl Pts',(-31.3130962933317,39.7064901759887,
1.23112516629719));
#229701=CARTESIAN_POINT('Ctrl Pts',(-31.3064714359317,39.7003958863327,
1.22801809610685));
#229702=CARTESIAN_POINT('Ctrl Pts',(-31.2988133724622,39.6936144169271,
1.22475231212853));
#229703=CARTESIAN_POINT('Ctrl Pts',(-31.2900867274709,39.6861865418192,
1.22153699600059));
#229704=CARTESIAN_POINT('Ctrl Pts',(-31.2816441856521,39.679000487352,1.21842635715853));
#229705=CARTESIAN_POINT('Ctrl Pts',(-31.2722009713898,39.671208750349,1.21536393852586));
#229706=CARTESIAN_POINT('Ctrl Pts',(-31.2617484449828,39.6628772197056,
1.21256956115659));
#229707=CARTESIAN_POINT('Ctrl Pts',(-31.2515635078114,39.6547589798811,
1.20984672106692));
#229708=CARTESIAN_POINT('Ctrl Pts',(-31.2404199300664,39.6461277879896,
1.20737954633451));
#229709=CARTESIAN_POINT('Ctrl Pts',(-31.228338774309,39.6370808244623,1.20538507013081));
#229710=CARTESIAN_POINT('Ctrl Pts',(-31.2166865019309,39.6283550299,1.2034613982203));
#229711=CARTESIAN_POINT('Ctrl Pts',(-31.2041620323323,39.6192424412237,
1.20197866761739));
#229712=CARTESIAN_POINT('Ctrl Pts',(-31.1908140690658,39.6098675839463,
1.20112712388757));
#229713=CARTESIAN_POINT('Ctrl Pts',(-31.1826519763882,39.604134989961,1.20060641681767));
#229714=CARTESIAN_POINT('Ctrl Pts',(-31.1741825687899,39.5983050842148,
1.20032156364184));
#229715=CARTESIAN_POINT('Ctrl Pts',(-31.1654225282408,39.5924133120583,
1.20031218370313));
#229716=CARTESIAN_POINT('Ctrl Pts',(-31.1654225282386,39.5924133117945,
1.20031194401003));
#229717=CARTESIAN_POINT('Ctrl Pts',(-31.5031621708578,39.323171670047,1.20031194401061));
#229718=CARTESIAN_POINT('Ctrl Pts',(-31.8005738960491,39.1457909201507,
1.20031194401105));
#229719=CARTESIAN_POINT('Ctrl Pts',(-32.0332934033985,39.0221862451893,
1.20031194401137));
#229720=CARTESIAN_POINT('Ctrl Pts',(-32.2660129107821,38.8985815702099,
1.20031194401169));
#229721=CARTESIAN_POINT('Ctrl Pts',(-32.4348368735281,38.8281235230013,
1.2003119440119));
#229722=CARTESIAN_POINT('Ctrl Pts',(-32.5288080086017,38.7894919609159,
1.20031194401201));
#229723=CARTESIAN_POINT('Ctrl Pts',(-32.5523007923701,38.7798340703945,
1.20031194401204));
#229724=CARTESIAN_POINT('Ctrl Pts',(-32.5711765317828,38.7722510416381,
1.20031194401207));
#229725=CARTESIAN_POINT('Ctrl Pts',(-32.5853716630697,38.7665885578525,
1.20031194401208));
#229726=CARTESIAN_POINT('Ctrl Pts',(-32.592469228713,38.7637573159598,1.20031194401209));
#229727=CARTESIAN_POINT('Ctrl Pts',(-32.598397183554,38.7614073903797,1.2003119440121));
#229728=CARTESIAN_POINT('Ctrl Pts',(-32.6031506808942,38.7595266329235,
1.2003119440121));
#229729=CARTESIAN_POINT('Ctrl Pts',(-32.6034477744779,38.7594090855825,
1.20031194401211));
#229730=CARTESIAN_POINT('Ctrl Pts',(-32.6035960189865,38.7593501304434,
1.20031194401211));
#229731=CARTESIAN_POINT('Ctrl Pts',(-32.6037573390743,38.7592859865151,
1.20031194401211));
#229732=CARTESIAN_POINT('Ctrl Pts',(-32.604241299338,38.7590935547299,1.20031194401211));
#229733=CARTESIAN_POINT('Ctrl Pts',(-32.6048429398156,38.7588544238409,
1.20031194401211));
#229734=CARTESIAN_POINT('Ctrl Pts',(-32.6099342261801,38.7568465070826,
1.20031194401211));
#229735=CARTESIAN_POINT('Ctrl Pts',(-32.6167226079993,38.7541692847381,
1.20031194401212));
#229736=CARTESIAN_POINT('Ctrl Pts',(-32.6235162942155,38.7515054808507,
1.20031194401213));
#229737=CARTESIAN_POINT('Ctrl Pts',(-32.6303152307471,38.7488551139416,
1.20031194401214));
#229738=CARTESIAN_POINT('Ctrl Pts',(-32.6439131038103,38.7435543801234,
1.20031194401215));
#229739=CARTESIAN_POINT('Ctrl Pts',(-32.6575319781356,38.7383073942183,
1.20031194401217));
#229740=CARTESIAN_POINT('Ctrl Pts',(-32.6711714368158,38.733114349208,1.20031194401219));
#229741=CARTESIAN_POINT('Ctrl Pts',(-32.7802871062572,38.6915699891258,
1.20031194401231));
#229742=CARTESIAN_POINT('Ctrl Pts',(-32.8907201744175,38.6534778463129,
1.20031194401244));
#229743=CARTESIAN_POINT('Ctrl Pts',(-33.0022492860713,38.6189146380344,
1.20031194401256));
#229744=CARTESIAN_POINT('Ctrl Pts',(-33.2253075093792,38.5497882214774,
1.2003119440128));
#229745=CARTESIAN_POINT('Ctrl Pts',(-33.4527532466072,38.4947920737265,
1.20031194401303));
#229746=CARTESIAN_POINT('Ctrl Pts',(-33.6827656780981,38.4543682501538,
1.20031194401324));
#229747=CARTESIAN_POINT('Ctrl Pts',(-34.602815404062,38.292672955863,1.20031194401407));
#229748=CARTESIAN_POINT('Ctrl Pts',(-35.5620727264369,38.3685812312964,
1.20031194401461));
#229749=CARTESIAN_POINT('Ctrl Pts',(-36.4445978410475,38.6716798486362,
1.20031194401479));
#229750=CARTESIAN_POINT('Ctrl Pts',(-36.265373074833,39.191692763269,1.75031194203029));
#229751=CARTESIAN_POINT('Ctrl Pts',(-36.2653730748891,39.1916927626137,
11.7003279440758));
#229752=CARTESIAN_POINT('Ctrl Pts',(-36.266928349158,39.1922263186812,1.75031194200812));
#229753=CARTESIAN_POINT('Ctrl Pts',(-36.2669283492141,39.192226318026,11.7003279440536));
#229754=CARTESIAN_POINT('Ctrl Pts',(-36.2686953763568,39.1928348008618,
1.75031194200727));
#229755=CARTESIAN_POINT('Ctrl Pts',(-36.2686953764129,39.1928348002067,
11.7003279440527));
#229756=CARTESIAN_POINT('Ctrl Pts',(-36.272310507061,39.1940850006436,1.75031194200884));
#229757=CARTESIAN_POINT('Ctrl Pts',(-36.2723105071171,39.1940849999882,
11.7003279440543));
#229758=CARTESIAN_POINT('Ctrl Pts',(-36.4299564477766,39.2488739757387,
1.75031194214228));
#229759=CARTESIAN_POINT('Ctrl Pts',(-36.4299564478327,39.2488739750833,
11.7003279441877));
#229760=CARTESIAN_POINT('Ctrl Pts',(-36.6704163748292,39.3663541178289,
1.750311942154));
#229761=CARTESIAN_POINT('Ctrl Pts',(-36.6704163748854,39.3663541171735,
11.7003279441995));
#229762=CARTESIAN_POINT('Ctrl Pts',(-36.8818276045965,39.5284466624058,
1.75031194183141));
#229763=CARTESIAN_POINT('Ctrl Pts',(-36.8818276046526,39.5284466617504,
11.7003279438769));
#229764=CARTESIAN_POINT('Ctrl Pts',(-36.9619061106771,39.6003428004262,
1.75031194214647));
#229765=CARTESIAN_POINT('Ctrl Pts',(-36.9619061107333,39.6003427997708,
11.7003279441919));
#229766=CARTESIAN_POINT('Ctrl Pts',(-36.963642325525,39.6019069099776,1.75031194215357));
#229767=CARTESIAN_POINT('Ctrl Pts',(-36.9636423255811,39.6019069093222,
11.700327944199));
#229768=CARTESIAN_POINT('Ctrl Pts',(-36.9648558899117,39.6030027746176,
1.75031194215791));
#229769=CARTESIAN_POINT('Ctrl Pts',(-36.9648558899677,39.6030027739623,
11.7003279442033));
#229770=CARTESIAN_POINT('',(-36.2762170867709,39.1954455591808,11.7003279440133));
#229771=CARTESIAN_POINT('',(-36.9600101797447,39.5986411743976,11.7003279439223));
#229772=CARTESIAN_POINT('Ctrl Pts',(-36.2762170854144,39.1954455630824,
11.7003279440308));
#229773=CARTESIAN_POINT('Ctrl Pts',(-36.4316671573461,39.2497116135674,
11.7003279439353));
#229774=CARTESIAN_POINT('Ctrl Pts',(-36.5768164299282,39.320621027811,11.7003279440014));
#229775=CARTESIAN_POINT('Ctrl Pts',(-36.7116903807531,39.4082022777279,
11.7003279439179));
#229776=CARTESIAN_POINT('Ctrl Pts',(-36.7987438578744,39.4647310016896,
11.7003279438641));
#229777=CARTESIAN_POINT('Ctrl Pts',(-36.8815162867274,39.5282057763366,
11.7003279437446));
#229778=CARTESIAN_POINT('Ctrl Pts',(-36.9600103579961,39.5986409757516,
11.7003279439715));
#229779=CARTESIAN_POINT('',(-36.2762170867845,39.1954455591581,11.7003279440308));
#229780=CARTESIAN_POINT('Ctrl Pts',(-36.9613637712006,39.5998585184734,
1.75031194137574));
#229781=CARTESIAN_POINT('Ctrl Pts',(-36.9608630500635,39.5994083306056,
5.06698394279148));
#229782=CARTESIAN_POINT('Ctrl Pts',(-36.9605027285986,39.5990843731362,
8.38365594340821));
#229783=CARTESIAN_POINT('Ctrl Pts',(-36.9600100017497,39.5986413727653,
11.7003279439714));
#229784=CARTESIAN_POINT('Ctrl Pts',(-28.3288605176686,41.6682051870841,
1.20031194688885));
#229785=CARTESIAN_POINT('Ctrl Pts',(-29.3186425162388,40.9953667779638,
1.20031194638841));
#229786=CARTESIAN_POINT('Ctrl Pts',(-30.2838407697523,40.2877141365528,
1.20031194586822));
#229787=CARTESIAN_POINT('Ctrl Pts',(-31.2232313168388,39.5461446323753,
1.20031194532871));
#229788=CARTESIAN_POINT('Ctrl Pts',(-28.5099966075423,41.9346662550271,
1.2002895739645));
#229789=CARTESIAN_POINT('Ctrl Pts',(-29.5061061163938,41.2575265028255,
1.20028957346094));
#229790=CARTESIAN_POINT('Ctrl Pts',(-30.4774747204306,40.5453499567865,
1.20028957293727));
#229791=CARTESIAN_POINT('Ctrl Pts',(-31.4228706337019,39.7990397231668,
1.20028957239427));
#229792=CARTESIAN_POINT('Ctrl Pts',(-28.6380854538346,42.123091934136,1.42810974861789));
#229793=CARTESIAN_POINT('Ctrl Pts',(-29.6386694077972,41.4429105237365,
1.42810974811212));
#229794=CARTESIAN_POINT('Ctrl Pts',(-30.6144013227578,40.7275349369934,
1.42810974758618));
#229795=CARTESIAN_POINT('Ctrl Pts',(-31.564043879681,39.9778723368452,1.42810974704076));
#229796=CARTESIAN_POINT('Ctrl Pts',(-28.6380854528539,42.1230919324645,
1.7503119488633));
#229797=CARTESIAN_POINT('Ctrl Pts',(-29.6386694067815,41.4429105220891,
1.75031194835739));
#229798=CARTESIAN_POINT('Ctrl Pts',(-30.6144013217079,40.7275349353714,
1.75031194783138));
#229799=CARTESIAN_POINT('Ctrl Pts',(-31.564043878598,39.9778723352492,1.75031194728604));
#229800=CARTESIAN_POINT('',(-28.6558762673709,42.1109925426207,1.75031194436848));
#229801=CARTESIAN_POINT('Origin',(0.00538677378408181,-0.0130180041556116,
1.7503119594506));
#229802=CARTESIAN_POINT('Ctrl Pts',(-28.6558764301225,42.1109924096912,
1.75031194537951));
#229803=CARTESIAN_POINT('Ctrl Pts',(-28.6567336561578,42.1104091513361,
1.74922985257624));
#229804=CARTESIAN_POINT('Ctrl Pts',(-28.6575957092513,42.1098187484357,
1.74815543691096));
#229805=CARTESIAN_POINT('Ctrl Pts',(-28.6680821828092,42.1025876997383,
1.73481241799621));
#229806=CARTESIAN_POINT('Ctrl Pts',(-28.6965655078978,42.082953969289,1.69876499041941));
#229807=CARTESIAN_POINT('Ctrl Pts',(-28.7519221106703,42.027255711965,1.6181771330632));
#229808=CARTESIAN_POINT('Ctrl Pts',(-28.7726482590956,42.0019984378501,
1.5853643918129));
#229809=CARTESIAN_POINT('Ctrl Pts',(-28.8275498629825,41.9194499853492,
1.48890069363105));
#229810=CARTESIAN_POINT('Ctrl Pts',(-28.8549925273028,41.8545185032134,
1.42626740671375));
#229811=CARTESIAN_POINT('Ctrl Pts',(-28.8781417495483,41.7195882687227,
1.32345181853815));
#229812=CARTESIAN_POINT('Ctrl Pts',(-28.8768760585729,41.6557924389377,
1.2846777480199));
#229813=CARTESIAN_POINT('Ctrl Pts',(-28.8565281603765,41.559960003115,1.24055346600215));
#229814=CARTESIAN_POINT('Ctrl Pts',(-28.8456484257927,41.5259507213679,
1.22769708544944));
#229815=CARTESIAN_POINT('Ctrl Pts',(-28.8167448480493,41.4616903296736,
1.20955704644835));
#229816=CARTESIAN_POINT('Ctrl Pts',(-28.7996024096541,41.4319174295893,
1.20391734213406));
#229817=CARTESIAN_POINT('Ctrl Pts',(-28.7791502504046,41.4037606102739,
1.20156484262496));
#229818=CARTESIAN_POINT('Ctrl Pts',(-28.7573405065464,41.3737347655041,
1.20031194400603));
#229819=CARTESIAN_POINT('Ctrl Pts',(-29.2804337176395,41.0101984598755,
1.20031194400686));
#229820=CARTESIAN_POINT('Ctrl Pts',(-29.7967794253922,40.6366391394356,
1.20031194400771));
#229821=CARTESIAN_POINT('Ctrl Pts',(-30.3072211242034,40.2525191529878,
1.20031194400857));
#229822=CARTESIAN_POINT('Ctrl Pts',(-30.5951141767652,40.0358725198738,
1.20031194400905));
#229823=CARTESIAN_POINT('Ctrl Pts',(-30.881129663616,39.8158672715483,1.20031194400954));
#229824=CARTESIAN_POINT('Ctrl Pts',(-31.1654225280896,39.5924133119132,
1.20031194401003));
#229825=CARTESIAN_POINT('Origin',(-28.374607821722,41.6976065193055,0.480311944488747));
#229826=CARTESIAN_POINT('',(-28.6558760996751,42.11099266974,6.70031994255716));
#229827=CARTESIAN_POINT('Ctrl Pts',(-26.66733120776,43.3809849439957,4.14069885795023));
#229828=CARTESIAN_POINT('Ctrl Pts',(-26.6744777547701,43.3765154276969,
4.14259838360572));
#229829=CARTESIAN_POINT('Ctrl Pts',(-26.8248817469723,43.2823886702511,
4.18114694055106));
#229830=CARTESIAN_POINT('Ctrl Pts',(-27.1283790690806,43.090251330932,4.20014638248546));
#229831=CARTESIAN_POINT('Ctrl Pts',(-27.5587222037532,42.8125637741162,
4.06526751205135));
#229832=CARTESIAN_POINT('Ctrl Pts',(-27.9301481610016,42.5687273386258,
3.7816123481808));
#229833=CARTESIAN_POINT('Ctrl Pts',(-28.2085186343842,42.3835262075924,
3.37988235880516));
#229834=CARTESIAN_POINT('Ctrl Pts',(-28.3714493301066,42.2741422440136,
2.90028354616496));
#229835=CARTESIAN_POINT('Ctrl Pts',(-28.4002436675475,42.2547582996086,
2.49100245165131));
#229836=CARTESIAN_POINT('Ctrl Pts',(-28.375645910216,42.2712834987443,2.25686906206505));
#229837=CARTESIAN_POINT('Ctrl Pts',(-28.3656001727632,42.2780318488122,
2.19205304872887));
#229838=CARTESIAN_POINT('Ctrl Pts',(-26.8490217456614,43.4200266445747,
3.39306625482571));
#229839=CARTESIAN_POINT('Ctrl Pts',(-26.853105146557,43.4177836526962,3.39433618739179));
#229840=CARTESIAN_POINT('Ctrl Pts',(-26.9390930816625,43.3704780472324,
3.42026990988366));
#229841=CARTESIAN_POINT('Ctrl Pts',(-27.1148303708531,43.271210065343,3.43976323385895));
#229842=CARTESIAN_POINT('Ctrl Pts',(-27.3677942319792,43.1225181246124,
3.37365805560609));
#229843=CARTESIAN_POINT('Ctrl Pts',(-27.5872386966527,42.989195352763,3.21928107395912));
#229844=CARTESIAN_POINT('Ctrl Pts',(-27.7514877933923,42.8869629558064,
2.99506954884293));
#229845=CARTESIAN_POINT('Ctrl Pts',(-27.8472636671264,42.826391455485,2.72547389715108));
#229846=CARTESIAN_POINT('Ctrl Pts',(-27.8641558609549,42.8156616667489,
2.49506435857043));
#229847=CARTESIAN_POINT('Ctrl Pts',(-27.8497094115978,42.8248039107527,
2.36328847749078));
#229848=CARTESIAN_POINT('Ctrl Pts',(-27.8438078386913,42.8285392367081,
2.32681722414824));
#229849=CARTESIAN_POINT('Ctrl Pts',(-26.6405405742709,42.9000826143626,
2.86421642120061));
#229850=CARTESIAN_POINT('Ctrl Pts',(-26.6424133552281,42.8994392189149,
2.86478239711606));
#229851=CARTESIAN_POINT('Ctrl Pts',(-26.6818452355025,42.8858266403243,
2.87636737199087));
#229852=CARTESIAN_POINT('Ctrl Pts',(-26.7622446152742,42.8555387799399,
2.88618639576804));
#229853=CARTESIAN_POINT('Ctrl Pts',(-26.8772205767227,42.8064746398667,
2.86073461631126));
#229854=CARTESIAN_POINT('Ctrl Pts',(-26.9761699517194,42.7602064295864,
2.7978070269377));
#229855=CARTESIAN_POINT('Ctrl Pts',(-27.0496385321306,42.7236201306411,
2.70527274718326));
#229856=CARTESIAN_POINT('Ctrl Pts',(-27.0922032696566,42.7015679657205,
2.59362397801823));
#229857=CARTESIAN_POINT('Ctrl Pts',(-27.0996873415261,42.6976372083597,
2.49813587389042));
#229858=CARTESIAN_POINT('Ctrl Pts',(-27.0932792174524,42.7009775464623,
2.44353066893183));
#229859=CARTESIAN_POINT('Ctrl Pts',(-27.0906593340042,42.7023403218399,
2.42841946614085));
#229860=CARTESIAN_POINT('Ctrl Pts',(-26.2219425029829,42.2702026307824,
3.01089063130135));
#229861=CARTESIAN_POINT('Ctrl Pts',(-26.2243663925207,42.2691504095471,
3.01128625990671));
#229862=CARTESIAN_POINT('Ctrl Pts',(-26.2753103670457,42.2470037432355,
3.01918087288215));
#229863=CARTESIAN_POINT('Ctrl Pts',(-26.3751325673065,42.2022320698346,
3.01751262609415));
#229864=CARTESIAN_POINT('Ctrl Pts',(-26.5106852828506,42.1373843439918,
2.96948363505521));
#229865=CARTESIAN_POINT('Ctrl Pts',(-26.6246915817084,42.07952690293,2.88119636010506));
#229866=CARTESIAN_POINT('Ctrl Pts',(-26.7091231188613,42.034568797515,2.76077502536737));
#229867=CARTESIAN_POINT('Ctrl Pts',(-26.7583762156107,42.007475608644,2.61860600040016));
#229868=CARTESIAN_POINT('Ctrl Pts',(-26.767071513525,42.0026167743721,2.49756428258493));
#229869=CARTESIAN_POINT('Ctrl Pts',(-26.7596464306646,42.006747073944,2.4282944498232));
#229870=CARTESIAN_POINT('Ctrl Pts',(-26.7566115296647,42.0084268240169,
2.40911097629194));
#229871=CARTESIAN_POINT('',(-26.9310119878628,43.2343052012733,4.00031194153357));
#229872=CARTESIAN_POINT('Ctrl Pts',(-27.7983506724065,42.6818580586936,
3.61274278099955));
#229873=CARTESIAN_POINT('Ctrl Pts',(-27.6783205635238,42.7600220838015,
3.73957884060033));
#229874=CARTESIAN_POINT('Ctrl Pts',(-27.5391300143026,42.849915590141,3.83784986270506));
#229875=CARTESIAN_POINT('Ctrl Pts',(-27.2429447464415,43.0387862317225,
3.96807887700824));
#229876=CARTESIAN_POINT('Ctrl Pts',(-27.0862214170987,43.1376365764591,
4.00031966474195));
#229877=CARTESIAN_POINT('Ctrl Pts',(-26.9310148881226,43.2343098577408,
4.00031194241052));
#229878=CARTESIAN_POINT('Origin',(-26.4023273320372,42.3854836359347,4.00031194129241));
#229879=CARTESIAN_POINT('Origin',(0.00538677441340951,-0.0130180207983699,
4.00031191657831));
#229880=CARTESIAN_POINT('Origin',(0.00538677383012498,-0.0130180032641647,
4.00031195846836));
#229881=CARTESIAN_POINT('Origin',(-21.3640828377637,46.7891828867873,4.00031194330921));
#229882=CARTESIAN_POINT('',(-20.9595404021837,47.0830289609218,11.2003118655192));
#229883=CARTESIAN_POINT('',(-21.1564059077043,46.334340693335,11.200310128401));
#229884=CARTESIAN_POINT('Origin',(-21.3640967780206,46.7891792510777,11.2003121012656));
#229885=CARTESIAN_POINT('',(-20.9595404816269,47.0830289034669,5.85085644481644));
#229886=CARTESIAN_POINT('',(-21.1564105570358,46.3343508370571,6.70031994073099));
#229887=CARTESIAN_POINT('Origin',(-23.850374467257,51.0628870224394,11.4142899158955));
#229888=CARTESIAN_POINT('',(-22.1974693201142,48.7873056498989,11.200311943977));
#229889=CARTESIAN_POINT('',(-22.1269234822,48.6901840482886,5.85085644480962));
#229890=CARTESIAN_POINT('Origin',(-23.1560030951174,50.9577207249804,11.2003119439521));
#229891=CARTESIAN_POINT('',(-23.5566476087025,50.6667351658133,11.2696760350396));
#229892=CARTESIAN_POINT('Origin',(-23.1560816374154,50.9578153933792,11.2003203650355));
#229893=CARTESIAN_POINT('',(-23.1560028953281,50.9577208038642,11.7003159241794));
#229894=CARTESIAN_POINT('Ctrl Pts',(-23.5566476079249,50.6667351663781,
11.269676034905));
#229895=CARTESIAN_POINT('Ctrl Pts',(-23.5538687025403,50.6687988198718,
11.2943840225761));
#229896=CARTESIAN_POINT('Ctrl Pts',(-23.5495520197915,50.6719716249293,
11.319150224126));
#229897=CARTESIAN_POINT('Ctrl Pts',(-23.54362179814,50.6763025887691,11.3436841226824));
#229898=CARTESIAN_POINT('Ctrl Pts',(-23.5378991989656,50.6804819216084,
11.3673590670389));
#229899=CARTESIAN_POINT('Ctrl Pts',(-23.5306736864451,50.6857400121703,
11.390817416327));
#229900=CARTESIAN_POINT('Ctrl Pts',(-23.5219051031435,50.6921006168221,
11.4137637899304));
#229901=CARTESIAN_POINT('Ctrl Pts',(-23.519077638795,50.6941516189361,11.4211629388077));
#229902=CARTESIAN_POINT('Ctrl Pts',(-23.5160899781384,50.6963170773446,
11.428508597777));
#229903=CARTESIAN_POINT('Ctrl Pts',(-23.5129415287515,50.6985972408906,
11.4357901459798));
#229904=CARTESIAN_POINT('Ctrl Pts',(-23.5035917124723,50.7053685456253,
11.4574138500822));
#229905=CARTESIAN_POINT('Ctrl Pts',(-23.4928232121265,50.7131559492765,
11.478473531179));
#229906=CARTESIAN_POINT('Ctrl Pts',(-23.4806556903959,50.7219626063,11.4986721288873));
#229907=CARTESIAN_POINT('Ctrl Pts',(-23.4778375050712,50.7240023636255,
11.5033504350289));
#229908=CARTESIAN_POINT('Ctrl Pts',(-23.4749444286158,50.7260966830383,
11.5079824533346));
#229909=CARTESIAN_POINT('Ctrl Pts',(-23.4719770063625,50.7282453850816,
11.5125643303288));
#229910=CARTESIAN_POINT('Ctrl Pts',(-23.4640873689767,50.733958249152,11.5247464011451));
#229911=CARTESIAN_POINT('Ctrl Pts',(-23.4556720089888,50.740056209269,11.5365741149688));
#229912=CARTESIAN_POINT('Ctrl Pts',(-23.446747553089,50.746534774664,11.5479729160125));
#229913=CARTESIAN_POINT('Ctrl Pts',(-23.443955267662,50.7485617894135,11.5515393750098));
#229914=CARTESIAN_POINT('Ctrl Pts',(-23.441656082603,50.7502327528469,11.5543787327386));
#229915=CARTESIAN_POINT('Ctrl Pts',(-23.4396440711415,50.7516973537063,
11.5568258489316));
#229916=CARTESIAN_POINT('Ctrl Pts',(-23.4373560875158,50.7533628426206,
11.559608617264));
#229917=CARTESIAN_POINT('Ctrl Pts',(-23.4354386048658,50.7547620966498,
11.5618834666474));
#229918=CARTESIAN_POINT('Ctrl Pts',(-23.4335468145395,50.7561457356252,
11.5640934790942));
#229919=CARTESIAN_POINT('Ctrl Pts',(-23.4317851398877,50.7574342091292,
11.5661514888291));
#229920=CARTESIAN_POINT('Ctrl Pts',(-23.4300452227659,50.758709520957,11.5681527909202));
#229921=CARTESIAN_POINT('Ctrl Pts',(-23.4280265923932,50.760190054134,11.5704265895957));
#229922=CARTESIAN_POINT('Ctrl Pts',(-23.4205349093082,50.7656847130419,
11.5788652712415));
#229923=CARTESIAN_POINT('Ctrl Pts',(-23.4122196354414,50.7718013594444,
11.5876062668151));
#229924=CARTESIAN_POINT('Ctrl Pts',(-23.4029731575716,50.7785979015185,
11.5964443059503));
#229925=CARTESIAN_POINT('Ctrl Pts',(-23.394008861657,50.7851870282333,11.6050126277729));
#229926=CARTESIAN_POINT('Ctrl Pts',(-23.3841686601207,50.7924156733462,
11.6136721830924));
#229927=CARTESIAN_POINT('Ctrl Pts',(-23.3733660866498,50.8003281833368,
11.6221899796688));
#229928=CARTESIAN_POINT('Ctrl Pts',(-23.3630403964141,50.8078913929154,
11.6303317552536));
#229929=CARTESIAN_POINT('Ctrl Pts',(-23.3518348467874,50.8160798428175,
11.6383437767088));
#229930=CARTESIAN_POINT('Ctrl Pts',(-23.3396935835248,50.8249179823504,
11.6459816570321));
#229931=CARTESIAN_POINT('Ctrl Pts',(-23.3350183968737,50.8283212486391,
11.6489227444097));
#229932=CARTESIAN_POINT('Ctrl Pts',(-23.3302047257104,50.8318206599223,
11.6518079300446));
#229933=CARTESIAN_POINT('Ctrl Pts',(-23.325250498553,50.8354168003922,11.6546216741406));
#229934=CARTESIAN_POINT('Ctrl Pts',(-23.3131366558732,50.8442099135302,
11.6615017085512));
#229935=CARTESIAN_POINT('Ctrl Pts',(-23.3001740341325,50.8535773126624,
11.6679571866491));
#229936=CARTESIAN_POINT('Ctrl Pts',(-23.2863746523177,50.863533353052,11.6737379384047));
#229937=CARTESIAN_POINT('Ctrl Pts',(-23.2729553293082,50.8732151868962,
11.6793594782743));
#229938=CARTESIAN_POINT('Ctrl Pts',(-23.2587442804112,50.8834539911707,
11.6843424794914));
#229939=CARTESIAN_POINT('Ctrl Pts',(-23.2437868365174,50.8942380691141,
11.6884349074435));
#229940=CARTESIAN_POINT('Ctrl Pts',(-23.2294438044595,50.9045791659457,
11.6923592293883));
#229941=CARTESIAN_POINT('Ctrl Pts',(-23.2144142137807,50.9154218224625,
11.6954640683341));
#229942=CARTESIAN_POINT('Ctrl Pts',(-23.1987744892267,50.9267292461549,
11.6975142690887));
#229943=CARTESIAN_POINT('Ctrl Pts',(-23.1849659374263,50.9367127433224,
11.6993244226642));
#229944=CARTESIAN_POINT('Ctrl Pts',(-23.1706820908966,50.9470583060834,
11.7003119659513));
#229945=CARTESIAN_POINT('Ctrl Pts',(-23.1560028691691,50.9577207678485,
11.7003119596152));
#229946=CARTESIAN_POINT('Origin',(-23.156003460072,50.9577205648853,11.2003119440476));
#229947=CARTESIAN_POINT('Origin',(-21.117533635789,51.7246281191262,11.3894928557517));
#229948=CARTESIAN_POINT('',(-19.6809008359387,49.7467924011964,1.7503119182485));
#229949=CARTESIAN_POINT('',(-18.3474259608177,47.9109721240967,11.2003119434426));
#229950=CARTESIAN_POINT('',(-19.6809008435921,49.7467924116863,11.2003119439638));
#229951=CARTESIAN_POINT('',(-18.3474241825358,47.9109734235787,6.46802526322787));
#229952=CARTESIAN_POINT('Origin',(0.00538677308185243,-0.0130180185412598,
1.75031191570369));
#229953=CARTESIAN_POINT('',(0.00953776078738144,50.9367848835485,1.7503119441831));
#229954=CARTESIAN_POINT('Origin',(0.00538677384838593,-0.0130180040031291,
1.75031196288053));
#229955=CARTESIAN_POINT('',(-0.000240833198574819,50.3867867202433,1.20031196349871));
#229956=CARTESIAN_POINT('Ctrl Pts',(0.00953776051609623,50.9367848785107,
1.75031194486586));
#229957=CARTESIAN_POINT('Ctrl Pts',(0.0100353562248046,50.9369598185465,
1.70610155201963));
#229958=CARTESIAN_POINT('Ctrl Pts',(0.0104218587591021,50.9315476641149,
1.66575624926345));
#229959=CARTESIAN_POINT('Ctrl Pts',(0.0108351878456148,50.9202105231171,
1.61448114618892));
#229960=CARTESIAN_POINT('Ctrl Pts',(0.0109452381894215,50.9159092714833,
1.59889383338452));
#229961=CARTESIAN_POINT('Ctrl Pts',(0.0110482168248183,50.9103963332167,
1.58141094968428));
#229962=CARTESIAN_POINT('Ctrl Pts',(0.0110670833915805,50.9092867120091,
1.5780139272087));
#229963=CARTESIAN_POINT('Ctrl Pts',(0.0111013601784293,50.9070652958859,
1.57142013565249));
#229964=CARTESIAN_POINT('Ctrl Pts',(0.0111146827376274,50.906163935399,
1.56869790945215));
#229965=CARTESIAN_POINT('Ctrl Pts',(0.0112105868139167,50.8984147764383,
1.54748083141513));
#229966=CARTESIAN_POINT('Ctrl Pts',(0.0112590513934663,50.8933044406045,
1.53527116678617));
#229967=CARTESIAN_POINT('Ctrl Pts',(0.0113582253639066,50.879423047061,
1.50436478491415));
#229968=CARTESIAN_POINT('Ctrl Pts',(0.011362740556109,50.8722356407074,
1.49136688738643));
#229969=CARTESIAN_POINT('Ctrl Pts',(0.0112917496879561,50.8681842139393,
1.48399299395138));
#229970=CARTESIAN_POINT('Ctrl Pts',(0.0112531979156216,50.8672362155794,
1.48225527558068));
#229971=CARTESIAN_POINT('Ctrl Pts',(0.0111218589346151,50.8628227581335,
1.47449629349495));
#229972=CARTESIAN_POINT('Ctrl Pts',(0.0109569288218836,50.8560500522192,
1.46291928115367));
#229973=CARTESIAN_POINT('Ctrl Pts',(0.0108882016127154,50.8488243687752,
1.45154429831464));
#229974=CARTESIAN_POINT('Ctrl Pts',(0.0108727242336926,50.8237598661243,
1.41415354141792));
#229975=CARTESIAN_POINT('Ctrl Pts',(0.0116896556466628,50.8006118819864,
1.38602835396057));
#229976=CARTESIAN_POINT('Ctrl Pts',(0.012320248446116,50.7492915055659,
1.33494912618225));
#229977=CARTESIAN_POINT('Ctrl Pts',(0.0124123190065717,50.7210936182595,
1.31197491403448));
#229978=CARTESIAN_POINT('Ctrl Pts',(0.0122173566334283,50.6763023183298,
1.28222861413761));
#229979=CARTESIAN_POINT('Ctrl Pts',(0.0120968641971331,50.6609597393205,
1.27309348189229));
#229980=CARTESIAN_POINT('Ctrl Pts',(0.0118331296766172,50.6375119197659,
1.26061619349244));
#229981=CARTESIAN_POINT('Ctrl Pts',(0.0116956155937231,50.6268821163718,
1.25538882828771));
#229982=CARTESIAN_POINT('Ctrl Pts',(0.0115941190208702,50.6207102863475,
1.25244416401571));
#229983=CARTESIAN_POINT('Ctrl Pts',(0.0115089524012291,50.6169957250891,
1.25070590363812));
#229984=CARTESIAN_POINT('Ctrl Pts',(0.0109111825852892,50.5952279478166,
1.24091131535437));
#229985=CARTESIAN_POINT('Ctrl Pts',(0.00988243503286412,50.5674511747951,
1.22926938089819));
#229986=CARTESIAN_POINT('Ctrl Pts',(0.00673308480124035,50.4910872813025,
1.20881403428399));
#229987=CARTESIAN_POINT('Ctrl Pts',(0.00461267218867079,50.4422601234161,
1.20029475040539));
#229988=CARTESIAN_POINT('Ctrl Pts',(-0.000240833198574819,50.3867867202447,
1.20031195905462));
#229989=CARTESIAN_POINT('Origin',(0.100273704781628,-0.392630058734937,
1.20031219694397));
#229990=CARTESIAN_POINT('Origin',(-17.9428820978421,48.2048198166963,11.2003119445779));
#229991=CARTESIAN_POINT('',(-17.7684583548587,47.7362300977995,11.2003111927945));
#229992=CARTESIAN_POINT('Origin',(-17.9428956289829,48.2047757082243,11.200310113931));
#229993=CARTESIAN_POINT('',(-17.7684587989783,47.7362299307434,6.72531994419202));
#229994=CARTESIAN_POINT('Origin',(0.00587755861971573,4.2366101360912,1.7503119148833));
#229995=CARTESIAN_POINT('',(18.75764206409,47.0057144775471,1.75031194398294));
#229996=CARTESIAN_POINT('Origin',(0.0058775593707594,4.23661015127934,1.75031196279903));
#229997=CARTESIAN_POINT('',(18.5369522922883,46.5023128330911,1.20031220032985));
#229998=CARTESIAN_POINT('Origin',(18.5363094033091,46.5009171416648,1.75031220261566));
#229999=CARTESIAN_POINT('Origin',(0.0259276238258366,4.23694498361343,1.20031182438936));
#230000=CARTESIAN_POINT('Origin',(20.765097329264,51.5842689649999,1.75031194707309));
#230001=CARTESIAN_POINT('Origin',(20.7650973292621,51.5842689660525,1.75031194204351));
#230002=CARTESIAN_POINT('Origin',(20.7679553502628,51.5797736294198,1.20031403141724));
#230003=CARTESIAN_POINT('Origin',(22.1823980305842,48.9401638944943,1.75031194500896));
#230004=CARTESIAN_POINT('',(23.9441760649435,47.9935181452817,11.7003279439045));
#230005=CARTESIAN_POINT('',(23.1325910998652,47.1802965280705,11.7003279439233));
#230006=CARTESIAN_POINT('Origin',(22.1823980307906,48.9401638882534,11.7003279435527));
#230007=CARTESIAN_POINT('',(23.9441760648954,47.9935181465927,6.72531994368576));
#230008=CARTESIAN_POINT('',(23.1273687601244,47.1774890435699,1.75031194410892));
#230009=CARTESIAN_POINT('Origin',(29.0594493560939,47.7948970611607,1.75031194498857));
#230010=CARTESIAN_POINT('',(25.0073598484635,49.9721822165459,1.75031194274972));
#230011=CARTESIAN_POINT('',(25.4918488062589,49.7118546272961,1.20031194395018));
#230012=CARTESIAN_POINT('Origin',(25.4918488065865,49.7118546292026,1.75031194394549));
#230013=CARTESIAN_POINT('',(33.2497464334733,45.8971588275215,1.75031194244099));
#230014=CARTESIAN_POINT('Origin',(29.0594493558572,47.7948970670131,1.75031194024697));
#230015=CARTESIAN_POINT('',(33.1115388748098,45.61761193244,1.75031194539955));
#230016=CARTESIAN_POINT('Origin',(29.0594493560944,47.7948970611611,1.75031194482806));
#230017=CARTESIAN_POINT('',(32.6270499068348,45.8779394943257,1.20031194448693));
#230018=CARTESIAN_POINT('Origin',(32.6270499054177,45.877939493144,1.75031194378448));
#230019=CARTESIAN_POINT('Origin',(29.0594493567577,47.7948970613782,1.20031194498807));
#230020=CARTESIAN_POINT('Origin',(32.6270499054175,45.8779394931439,1.75031194378441));
#230021=CARTESIAN_POINT('',(32.1538685611295,43.8353162804135,1.75031194549675));
#230022=CARTESIAN_POINT('',(30.7117092887592,42.3133482078315,1.20031194396496));
#230023=CARTESIAN_POINT('Origin',(32.957976305205,41.1063749392618,1.75031194354879));
#230024=CARTESIAN_POINT('',(30.9676629158078,40.9097777559144,11.7003279439152));
#230025=CARTESIAN_POINT('',(31.196198250528,42.0530206371728,11.7003279439492));
#230026=CARTESIAN_POINT('Origin',(32.9579763054116,41.1063749330177,11.7003279471254));
#230027=CARTESIAN_POINT('Ctrl Pts',(30.9676634562044,40.9097778093742,11.7003279440357));
#230028=CARTESIAN_POINT('Ctrl Pts',(30.9676381445128,40.9100345758237,8.38365594427806));
#230029=CARTESIAN_POINT('Ctrl Pts',(30.967627479896,40.9101428855544,5.06698394439333));
#230030=CARTESIAN_POINT('Ctrl Pts',(30.9676168133393,40.9102511954042,1.75031194436443));
#230031=CARTESIAN_POINT('',(31.1961982526719,42.0530206383414,6.72531994439659));
#230032=CARTESIAN_POINT('Origin',(25.0602515030677,43.8836571008524,11.7003279437844));
#230033=CARTESIAN_POINT('',(24.9510342330305,43.7160994430606,11.7003279438823));
#230034=CARTESIAN_POINT('Origin',(25.0602515030677,43.8836571008522,11.7003279436742));
#230035=CARTESIAN_POINT('',(24.9492770505288,43.7172095090423,3.70032794383974));
#230036=CARTESIAN_POINT('Origin',(25.0602515037057,43.8836570976829,3.70032794390127));
#230037=CARTESIAN_POINT('Ctrl Pts',(24.9492769826864,43.7172094252085,3.70032794383974));
#230038=CARTESIAN_POINT('Ctrl Pts',(24.9504163916478,43.7165153447721,6.36699461048991));
#230039=CARTESIAN_POINT('Ctrl Pts',(24.9507059740854,43.7163254089941,9.03366127715088));
#230040=CARTESIAN_POINT('Ctrl Pts',(24.9510339310656,43.7160994940591,11.7003279438244));
#230041=CARTESIAN_POINT('Origin',(23.4017400773345,44.8844096469622,11.7003279439771));
#230042=CARTESIAN_POINT('',(23.30197091029,44.7110714900177,11.7003279443165));
#230043=CARTESIAN_POINT('',(23.3284997106071,45.0705167325061,11.7003279434981));
#230044=CARTESIAN_POINT('Origin',(23.4017400773345,44.8844096469622,11.7003279439655));
#230045=CARTESIAN_POINT('',(23.3019709106021,44.7110714949295,3.70032794403507));
#230046=CARTESIAN_POINT('',(23.301970912728,44.7110714927784,7.70032794734192));
#230047=CARTESIAN_POINT('',(23.3284997134503,45.0705167386478,3.70032794385338));
#230048=CARTESIAN_POINT('Origin',(23.4017400779677,44.8844096519794,3.70032794414477));
#230049=CARTESIAN_POINT('',(23.3284997227255,45.0705167319111,7.7003279436402));
#230050=CARTESIAN_POINT('Origin',(23.0259030571423,46.5145552869279,3.70032794386702));
#230051=CARTESIAN_POINT('',(25.3431579725144,46.2888595650629,3.70032794421562));
#230052=CARTESIAN_POINT('Origin',(25.473959702492,46.1375621640875,3.7003279448615));
#230053=CARTESIAN_POINT('Origin',(20.7650973291165,51.5842689711495,3.70032794776101));
#230054=CARTESIAN_POINT('Origin',(0.00587755818102664,4.23661014047951,
3.70032812311102));
#230055=CARTESIAN_POINT('Origin',(27.1162884919715,42.507168085332,11.7003279437044));
#230056=CARTESIAN_POINT('',(27.0006790534459,42.3439674268907,11.7003279440785));
#230057=CARTESIAN_POINT('',(26.9475663325415,42.6145591128683,11.7003279438511));
#230058=CARTESIAN_POINT('Origin',(27.1162884919714,42.507168085332,11.7003279440846));
#230059=CARTESIAN_POINT('',(27.000679048955,42.3439674321182,3.70032794403855));
#230060=CARTESIAN_POINT('',(27.0006790533385,42.3439674296661,7.70032794695055));
#230061=CARTESIAN_POINT('',(26.9475663341625,42.6145591147488,3.70032794388976));
#230062=CARTESIAN_POINT('Origin',(27.1162884918062,42.5071680821601,3.70032794408786));
#230063=CARTESIAN_POINT('',(26.94756632845,42.6145591122412,7.70032794392208));
#230064=CARTESIAN_POINT('Origin',(28.744238991504,41.3002927502789,11.7003279435298));
#230065=CARTESIAN_POINT('',(28.9442196984155,41.3030706338527,11.7003279442011));
#230066=CARTESIAN_POINT('',(28.6216874285254,41.142238606319,11.7003279436822));
#230067=CARTESIAN_POINT('Origin',(28.7442389915039,41.3002927502792,11.7003279440164));
#230068=CARTESIAN_POINT('',(28.9442196991054,41.3030706330029,3.7003279439314));
#230069=CARTESIAN_POINT('',(28.9442196992995,41.3030706325527,7.7003279443754));
#230070=CARTESIAN_POINT('',(28.6216874323573,41.1422386057328,3.70032794363141));
#230071=CARTESIAN_POINT('Origin',(28.7442389921415,41.3002927471119,3.70032794376442));
#230072=CARTESIAN_POINT('',(28.6216874315485,41.142238608588,7.70032794616277));
#230073=CARTESIAN_POINT('Origin',(26.7409036965719,44.352077340148,3.70032794406583));
#230074=CARTESIAN_POINT('Origin',(0.00587755810180113,4.23661014043873,
3.70032792066048));
#230075=CARTESIAN_POINT('',(29.3599340150373,43.7785461808882,3.70032794374438));
#230076=CARTESIAN_POINT('Origin',(35.9435444662072,41.4002961212266,3.70032793821714));
#230077=CARTESIAN_POINT('',(29.1661406121469,44.0464151040145,3.70032794390191));
#230078=CARTESIAN_POINT('Origin',(29.1718308114254,43.8464960586117,3.70032794389672));
#230079=CARTESIAN_POINT('',(28.102112920846,44.1691548037497,3.70032794395911));
#230080=CARTESIAN_POINT('Origin',(29.0594493558592,47.7948970584275,3.70032794401105));
#230081=CARTESIAN_POINT('',(27.8823328466708,44.0831728390107,3.70032794897043));
#230082=CARTESIAN_POINT('Origin',(28.0510550372286,43.975781819733,3.70032796480096));
#230083=CARTESIAN_POINT('',(27.414949583779,43.3488659666808,3.70032794383199));
#230084=CARTESIAN_POINT('Origin',(-38.4896693537476,36.5400531902577,11.700327943806));
#230085=CARTESIAN_POINT('',(-38.619254963594,36.3877128890937,11.7003279438455));
#230086=CARTESIAN_POINT('Origin',(-38.4896693537476,36.5400531902577,11.7003279438643));
#230087=CARTESIAN_POINT('',(-38.6192549659342,36.3877128896966,3.70032794404992));
#230088=CARTESIAN_POINT('',(-38.6192549643325,36.3877128886645,7.70032794400343));
#230089=CARTESIAN_POINT('Origin',(-38.4896693539093,36.5400531870883,3.70032794405162));
#230090=CARTESIAN_POINT('Origin',(-35.5317595815586,36.7759950516177,11.7003279438944));
#230091=CARTESIAN_POINT('',(-35.507040040639,36.9744615412952,11.700327944111));
#230092=CARTESIAN_POINT('',(-35.3928067580315,36.6321475166627,11.7003279436715));
#230093=CARTESIAN_POINT('Origin',(-35.5317595815588,36.7759950516175,11.7003279439145));
#230094=CARTESIAN_POINT('',(-35.5070400405373,36.9744615379062,3.70032794416431));
#230095=CARTESIAN_POINT('',(-35.5070400422764,36.9744615394717,7.70032794430549));
#230096=CARTESIAN_POINT('',(-35.3928067566273,36.6321475148365,3.70032794391342));
#230097=CARTESIAN_POINT('Origin',(-35.5317595817237,36.7759950484499,3.7003279440259));
#230098=CARTESIAN_POINT('',(-35.3928067635358,36.6321475148916,7.70032794199977));
#230099=CARTESIAN_POINT('Origin',(-37.0136214071681,35.2844788747925,11.7003279435885));
#230100=CARTESIAN_POINT('',(-36.8688744857049,35.1464631993541,11.7003279439351));
#230101=CARTESIAN_POINT('',(-37.1432070263641,35.1321385803955,11.7003279438551));
#230102=CARTESIAN_POINT('Origin',(-37.0136214071681,35.2844788747927,11.7003279438769));
#230103=CARTESIAN_POINT('',(-36.8688744845642,35.1464631965453,3.7003279441106));
#230104=CARTESIAN_POINT('',(-36.8688744850719,35.1464631963474,7.70032794261859));
#230105=CARTESIAN_POINT('',(-37.1432070255533,35.1321385791711,3.70032794401311));
#230106=CARTESIAN_POINT('Origin',(-37.013621406535,35.284478871627,3.70032794455518));
#230107=CARTESIAN_POINT('',(-37.1432070255702,35.13213857867,7.70032794405154));
#230108=CARTESIAN_POINT('Origin',(-38.8650263194453,38.0393644915252,3.70032794397495));
#230109=CARTESIAN_POINT('',(-37.881230995704,35.7599257344708,3.70032794409084));
#230110=CARTESIAN_POINT('Origin',(0.00538677266057164,-0.0130180218501152,
3.70032795757069));
#230111=CARTESIAN_POINT('',(-38.1051202416359,37.8375488547367,3.70032794400984));
#230112=CARTESIAN_POINT('Origin',(-34.6418564237242,43.9207884290801,3.70032795270248));
#230113=CARTESIAN_POINT('Origin',(-38.2040706585473,37.663742016793,3.70032794697615));
#230114=CARTESIAN_POINT('Origin',(-40.9618494550086,34.2921959198588,11.7003279441633));
#230115=CARTESIAN_POINT('',(-41.1292849744828,34.1828096758508,11.7003279438957));
#230116=CARTESIAN_POINT('Origin',(-40.9618494550087,34.2921959198588,11.7003279442375));
#230117=CARTESIAN_POINT('',(-41.1292849708334,34.1828096697583,3.70032794402718));
#230118=CARTESIAN_POINT('',(-41.1292849738568,34.1828096725287,7.70032794363075));
#230119=CARTESIAN_POINT('Origin',(-40.9618494543773,34.2921959248771,3.70032794424091));
#230120=CARTESIAN_POINT('Origin',(35.9435444656664,41.4002961184443,11.7003279449928));
#230121=CARTESIAN_POINT('Origin',(35.9435444656654,41.400296118444,11.7003279420548));
#230122=CARTESIAN_POINT('Origin',(0.00587755930574474,4.23661015110739,
1.70031193126242));
#230123=CARTESIAN_POINT('Origin',(0.00587755972645709,4.23661015527344,
11.7003279573473));
#230124=CARTESIAN_POINT('Origin',(0.00587755856891192,4.23661013557577,
12.7003119196054));
#230125=CARTESIAN_POINT('',(-0.00168101398770659,49.936768451481,11.7003279438017));
#230126=CARTESIAN_POINT('Origin',(0.00587755854795091,4.23661013620233,
11.7003279544914));
#230127=CARTESIAN_POINT('',(0.00421453182163134,49.9367689918297,12.7003119444517));
#230128=CARTESIAN_POINT('Ctrl Pts',(-0.00168102234773926,49.9367684016219,
11.7003279431591));
#230129=CARTESIAN_POINT('Ctrl Pts',(0.00169517323563184,49.9365938196075,
12.0336559437993));
#230130=CARTESIAN_POINT('Ctrl Pts',(0.00267776121617658,49.9365938987599,
12.3669839437862));
#230131=CARTESIAN_POINT('Ctrl Pts',(0.00421453031393071,49.9367689905964,
12.7003119446866));
#230132=CARTESIAN_POINT('Origin',(0.00587755856955141,4.23661013557705,
12.7003119542921));
#230133=CARTESIAN_POINT('Origin',(0.00538677378308705,-0.0130180041752226,
1.70031194292257));
#230134=CARTESIAN_POINT('',(-42.8116811097924,27.6047873770872,11.7003272522708));
#230135=CARTESIAN_POINT('Origin',(0.00538677392427189,-0.0130180001777092,
11.7003279489203));
#230136=CARTESIAN_POINT('Ctrl Pts',(-42.8116811097927,27.6047873770869,
11.7003272522709));
#230137=CARTESIAN_POINT('Ctrl Pts',(-42.8043185057257,27.6135909033022,
10.2741744530689));
#230138=CARTESIAN_POINT('Ctrl Pts',(-42.7989549455457,27.6218990239312,
8.41315394912001));
#230139=CARTESIAN_POINT('Ctrl Pts',(-42.7948952305581,27.6281854073935,
6.14403258535297));
#230140=CARTESIAN_POINT('Ctrl Pts',(-42.7942963786433,27.6291126460899,
5.77773150807261));
#230141=CARTESIAN_POINT('Ctrl Pts',(-42.7939065134391,27.6297162843099,
5.53174885478533));
#230142=CARTESIAN_POINT('Ctrl Pts',(-42.7937364292423,27.6299796237129,
5.42204464248421));
#230143=CARTESIAN_POINT('Ctrl Pts',(-42.7928573075118,27.631340731832,4.8616704415543));
#230144=CARTESIAN_POINT('Ctrl Pts',(-42.7908090497541,27.6345116915469,
3.56399862412758));
#230145=CARTESIAN_POINT('Ctrl Pts',(-42.788945760453,27.6373955940753,2.40800560111552));
#230146=CARTESIAN_POINT('Ctrl Pts',(-42.7888941948783,27.6399080360717,
1.70031193879552));
#230147=CARTESIAN_POINT('Ctrl Pts',(-50.9453613246754,-0.00336697344849313,
11.700327944629));
#230148=CARTESIAN_POINT('Ctrl Pts',(-50.9461902130835,-0.00336661953940685,
8.3670163204348));
#230149=CARTESIAN_POINT('Ctrl Pts',(-50.9461902196716,-0.00336575531444463,
5.03370469653485));
#230150=CARTESIAN_POINT('Ctrl Pts',(-50.9453785915579,-0.00336446050138217,
1.70014967673847));
#230151=CARTESIAN_POINT('Origin',(-46.9895281703567,30.35429172473,11.7003279450464));
#230152=CARTESIAN_POINT('Origin',(-46.9895281703558,30.3542917247299,11.7003279443625));
#230153=CARTESIAN_POINT('Origin',(-45.3398467961931,34.761109219984,11.8993282778582));
#230154=CARTESIAN_POINT('',(-45.2093103626829,34.6437461198789,11.7003279438892));
#230155=CARTESIAN_POINT('',(-42.7030542386893,32.3904243835426,11.7003279438816));
#230156=CARTESIAN_POINT('',(-45.2093106261857,34.6437458244915,11.7003279439763));
#230157=CARTESIAN_POINT('Ctrl Pts',(-39.0582050138562,41.4850844628307,
1.75031158945472));
#230158=CARTESIAN_POINT('Ctrl Pts',(-39.058205013939,41.485084462788,13.6903312153501));
#230159=CARTESIAN_POINT('Ctrl Pts',(-39.6018261179561,41.9738427861776,
1.75031158938715));
#230160=CARTESIAN_POINT('Ctrl Pts',(-39.6018261180389,41.9738427861348,
13.6903312152825));
#230161=CARTESIAN_POINT('Ctrl Pts',(-41.2265348680204,42.8580962936256,
1.75031158956315));
#230162=CARTESIAN_POINT('Ctrl Pts',(-41.2265348681033,42.8580962935828,
13.6903312154585));
#230163=CARTESIAN_POINT('Ctrl Pts',(-44.1425685998875,42.575617563422,1.75031158969894));
#230164=CARTESIAN_POINT('Ctrl Pts',(-44.1425685999704,42.5756175633792,
13.6903312155943));
#230165=CARTESIAN_POINT('Ctrl Pts',(-46.3912520855373,40.4795829670884,
1.75031158960621));
#230166=CARTESIAN_POINT('Ctrl Pts',(-46.3912520856201,40.4795829670456,
13.6903312155016));
#230167=CARTESIAN_POINT('Ctrl Pts',(-46.9515805828251,37.8574686192775,
1.75031158962199));
#230168=CARTESIAN_POINT('Ctrl Pts',(-46.9515805829079,37.8574686192347,
13.6903312155174));
#230169=CARTESIAN_POINT('Ctrl Pts',(-46.2780345235446,35.8384803649624,
1.75031158941088));
#230170=CARTESIAN_POINT('Ctrl Pts',(-46.2780345236275,35.8384803649196,
13.6903312153063));
#230171=CARTESIAN_POINT('Ctrl Pts',(-45.5382909461513,34.9302234107088,
1.75031158970242));
#230172=CARTESIAN_POINT('Ctrl Pts',(-45.5382909462342,34.930223410666,13.6903312155978));
#230173=CARTESIAN_POINT('Ctrl Pts',(-45.1663613935153,34.6059190021283,
1.75031158961296));
#230174=CARTESIAN_POINT('Ctrl Pts',(-45.1663613935981,34.6059190020855,
13.6903312155083));
#230175=CARTESIAN_POINT('Ctrl Pts',(-45.1446046635154,34.5873278294572,
1.75031158960714));
#230176=CARTESIAN_POINT('Ctrl Pts',(-45.1446046635983,34.5873278294144,
13.6903312155025));
#230177=CARTESIAN_POINT('',(-39.0582050139301,41.4850844625494,11.7003279439417));
#230178=CARTESIAN_POINT('Ctrl Pts',(-45.2093106261856,34.6437458244916,
11.7003279439763));
#230179=CARTESIAN_POINT('Ctrl Pts',(-45.5565684113808,34.9526644772086,
11.7003279440489));
#230180=CARTESIAN_POINT('Ctrl Pts',(-46.2780351283798,35.8384821777438,
11.7003279437645));
#230181=CARTESIAN_POINT('Ctrl Pts',(-46.9515805828942,37.857468619242,11.7003279439756));
#230182=CARTESIAN_POINT('Ctrl Pts',(-46.3912520856064,40.4795829670529,
11.7003279439598));
#230183=CARTESIAN_POINT('Ctrl Pts',(-44.1425685999565,42.5756175633865,
11.7003279440526));
#230184=CARTESIAN_POINT('Ctrl Pts',(-41.2265348680894,42.8580962935901,
11.7003279439167));
#230185=CARTESIAN_POINT('Ctrl Pts',(-39.6018261180252,41.9738427861421,
11.7003279437408));
#230186=CARTESIAN_POINT('Ctrl Pts',(-39.0582050139252,41.4850844627952,
11.7003279438083));
#230187=CARTESIAN_POINT('',(-39.0582050136519,41.4850844626675,6.72531994313054));
#230188=CARTESIAN_POINT('Origin',(-36.8301457424037,39.4818831433135,1.55131162232038));
#230189=CARTESIAN_POINT('',(-39.0582050137708,41.4850844627264,11.7003279439417));
#230190=CARTESIAN_POINT('',(-38.0094395778313,40.5421614749899,1.75031193686223));
#230191=CARTESIAN_POINT('Origin',(-34.6418564233825,43.920788426353,11.7003279473455));
#230192=CARTESIAN_POINT('',(-31.5450927160991,39.9940247761869,11.7003279456549));
#230193=CARTESIAN_POINT('Origin',(-34.6418564233822,43.9207884263524,11.7003279631426));
#230194=CARTESIAN_POINT('Ctrl Pts',(-31.5450927149898,39.9940247769332,
11.700327946545));
#230195=CARTESIAN_POINT('Ctrl Pts',(-31.5456800207481,39.9947609559423,
8.38365594460484));
#230196=CARTESIAN_POINT('Ctrl Pts',(-31.5456800208167,39.9947609580231,
5.06698394442701));
#230197=CARTESIAN_POINT('Ctrl Pts',(-31.5450977843422,39.9940207757012,
1.75031194434219));
#230198=CARTESIAN_POINT('Origin',(0.005386773783016,-0.0130180041750805,
1.70031196007216));
#230199=CARTESIAN_POINT('',(-21.0331473059746,46.3904336912181,11.7003279485858));
#230200=CARTESIAN_POINT('Origin',(0.00538677397997844,-0.0130180002021518,
11.7003272406775));
#230201=CARTESIAN_POINT('Ctrl Pts',(-21.0331472664979,46.390433604146,11.700327950947));
#230202=CARTESIAN_POINT('Ctrl Pts',(-21.115123236463,46.3532674112419,11.5461406561391));
#230203=CARTESIAN_POINT('Ctrl Pts',(-21.1561615833583,46.3344645180383,
11.3794679555083));
#230204=CARTESIAN_POINT('Ctrl Pts',(-21.1564059077043,46.334340693335,11.200310128401));
#230205=CARTESIAN_POINT('Ctrl Pts',(-21.3067315109068,46.298929266768,10.9887317930227));
#230206=CARTESIAN_POINT('Ctrl Pts',(-21.3102996335418,46.2971510123494,
11.0118332186893));
#230207=CARTESIAN_POINT('Ctrl Pts',(-21.3287433119457,46.2879581306322,
11.1552316039355));
#230208=CARTESIAN_POINT('Ctrl Pts',(-21.3211306422671,46.2917951897927,
11.4219479208246));
#230209=CARTESIAN_POINT('Ctrl Pts',(-21.2207450746955,46.3414239081358,
11.7591339689113));
#230210=CARTESIAN_POINT('Ctrl Pts',(-21.0534646939227,46.4239725494491,
12.0340035422967));
#230211=CARTESIAN_POINT('Ctrl Pts',(-20.8519410588443,46.5231012457463,
12.2336600116464));
#230212=CARTESIAN_POINT('Ctrl Pts',(-20.6397309696039,46.6271435504051,
12.3647402090118));
#230213=CARTESIAN_POINT('Ctrl Pts',(-20.4297986464904,46.7297356011429,
12.4391072509403));
#230214=CARTESIAN_POINT('Ctrl Pts',(-20.2443947470709,46.8200646212696,
12.4656999768665));
#230215=CARTESIAN_POINT('Ctrl Pts',(-20.1304197737841,46.8754588103643,
12.4634374550698));
#230216=CARTESIAN_POINT('Ctrl Pts',(-20.0837584535495,46.8981147917711,
12.4593685941533));
#230217=CARTESIAN_POINT('Ctrl Pts',(-20.7508001067779,46.3398775043727,
11.0864455435039));
#230218=CARTESIAN_POINT('Ctrl Pts',(-20.752584923131,46.3393318262681,11.0989387966397));
#230219=CARTESIAN_POINT('Ctrl Pts',(-20.7617843247306,46.3365266470009,
11.1763027919559));
#230220=CARTESIAN_POINT('Ctrl Pts',(-20.7580544066082,46.3377123090491,
11.3187629068936));
#230221=CARTESIAN_POINT('Ctrl Pts',(-20.7075511434827,46.3525737826403,
11.5037273324548));
#230222=CARTESIAN_POINT('Ctrl Pts',(-20.6194807645476,46.3797451289832,
11.6645105306311));
#230223=CARTESIAN_POINT('Ctrl Pts',(-20.5073620140003,46.4160196381329,
11.7920893608543));
#230224=CARTESIAN_POINT('Ctrl Pts',(-20.38274891981,46.4580548763469,11.8857819058275));
#230225=CARTESIAN_POINT('Ctrl Pts',(-20.2532397591556,46.5032569724772,
11.9484717516394));
#230226=CARTESIAN_POINT('Ctrl Pts',(-20.1337702133595,46.5461062843258,
11.9811296611931));
#230227=CARTESIAN_POINT('Ctrl Pts',(-20.0578196358491,46.5738821977183,
11.9896506080983));
#230228=CARTESIAN_POINT('Ctrl Pts',(-20.0263145114435,46.5854867496367,
11.9910997073903));
#230229=CARTESIAN_POINT('Ctrl Pts',(-20.6106254897549,46.8841830675123,
11.1525076458358));
#230230=CARTESIAN_POINT('Ctrl Pts',(-20.6115835095294,46.8843144744665,
11.1577600955383));
#230231=CARTESIAN_POINT('Ctrl Pts',(-20.6165219376422,46.8850031121521,
11.1902630513939));
#230232=CARTESIAN_POINT('Ctrl Pts',(-20.6145183446988,46.8847288632793,
11.2499397196335));
#230233=CARTESIAN_POINT('Ctrl Pts',(-20.5874174691959,46.8808044631307,
11.3280214250638));
#230234=CARTESIAN_POINT('Ctrl Pts',(-20.5402006214801,46.8756694397918,
11.3970963300174));
#230235=CARTESIAN_POINT('Ctrl Pts',(-20.480160818808,46.8715712197975,11.4531213616061));
#230236=CARTESIAN_POINT('Ctrl Pts',(-20.4135096722573,46.8695288611714,
11.4952895755422));
#230237=CARTESIAN_POINT('Ctrl Pts',(-20.3443195686135,46.8696652363786,
11.5243830784279));
#230238=CARTESIAN_POINT('Ctrl Pts',(-20.28056260539,46.8715434701616,11.5403394175694));
#230239=CARTESIAN_POINT('Ctrl Pts',(-20.2400667101425,46.8735646508981,
11.5451087657711));
#230240=CARTESIAN_POINT('Ctrl Pts',(-20.2232748704652,46.8745337767658,
11.5461625383463));
#230241=CARTESIAN_POINT('Ctrl Pts',(-21.0731939428562,47.2057681822893,
11.0987943921644));
#230242=CARTESIAN_POINT('Ctrl Pts',(-21.0753845831988,47.2051179830305,
11.1098322956579));
#230243=CARTESIAN_POINT('Ctrl Pts',(-21.0867292772236,47.2017459649544,
11.1784900592571));
#230244=CARTESIAN_POINT('Ctrl Pts',(-21.0819927475161,47.2031507441628,
11.3072852227658));
#230245=CARTESIAN_POINT('Ctrl Pts',(-21.0205966687918,47.221481305065,11.4663995837674));
#230246=CARTESIAN_POINT('Ctrl Pts',(-20.9213802111373,47.250205999643,11.5884787860891));
#230247=CARTESIAN_POINT('Ctrl Pts',(-20.806622575955,47.2820718125047,11.6689232291439));
#230248=CARTESIAN_POINT('Ctrl Pts',(-20.6909798437643,47.3126787474602,
11.714161444455));
#230249=CARTESIAN_POINT('Ctrl Pts',(-20.5815419339255,47.3401891684802,
11.7325553834607));
#230250=CARTESIAN_POINT('Ctrl Pts',(-20.4889578426913,47.362258426585,11.7313225001296));
#230251=CARTESIAN_POINT('Ctrl Pts',(-20.4340520535181,47.3747440084654,
11.722809636663));
#230252=CARTESIAN_POINT('Ctrl Pts',(-20.4119037641785,47.37968086422,11.7180821427772));
#230253=CARTESIAN_POINT('',(-20.4298487909743,47.2045834190712,11.7003279438617));
#230254=CARTESIAN_POINT('',(-20.9539443180082,47.0835511163449,11.2696780548796));
#230255=CARTESIAN_POINT('Ctrl Pts',(-20.4298487909965,47.2045834190622,
11.7003119600894));
#230256=CARTESIAN_POINT('Ctrl Pts',(-20.439381709652,47.2026914442182,11.7003119970621));
#230257=CARTESIAN_POINT('Ctrl Pts',(-20.4501099163702,47.2005305729182,
11.7000821930501));
#230258=CARTESIAN_POINT('Ctrl Pts',(-20.4619900567707,47.1980714098157,
11.6994213397406));
#230259=CARTESIAN_POINT('Ctrl Pts',(-20.4734121131106,47.1957070691128,
11.6987859681475));
#230260=CARTESIAN_POINT('Ctrl Pts',(-20.4858995411285,47.1930665901165,
11.6977516921281));
#230261=CARTESIAN_POINT('Ctrl Pts',(-20.4993908102301,47.1901405551142,
11.6961015075866));
#230262=CARTESIAN_POINT('Ctrl Pts',(-20.5125058511519,47.1872961178337,
11.6944973413939));
#230263=CARTESIAN_POINT('Ctrl Pts',(-20.5265700910845,47.1841814185057,
11.6923106342251));
#230264=CARTESIAN_POINT('Ctrl Pts',(-20.5414966314836,47.1808098677503,
11.6893120545598));
#230265=CARTESIAN_POINT('Ctrl Pts',(-20.5557434096473,47.1775918591297,
11.6864500317363));
#230266=CARTESIAN_POINT('Ctrl Pts',(-20.570776094156,47.1741396015647,11.6828477428973));
#230267=CARTESIAN_POINT('Ctrl Pts',(-20.5864846305557,47.1704898121472,
11.6782865466411));
#230268=CARTESIAN_POINT('Ctrl Pts',(-20.5963671378446,47.1681936675795,
11.6754170205376));
#230269=CARTESIAN_POINT('Ctrl Pts',(-20.606516435214,47.1658198536861,11.6721676033901));
#230270=CARTESIAN_POINT('Ctrl Pts',(-20.6168966509194,47.1633836641519,
11.6684815995496));
#230271=CARTESIAN_POINT('Ctrl Pts',(-20.6326605035952,47.1596839594446,
11.6628838717997));
#230272=CARTESIAN_POINT('Ctrl Pts',(-20.6473596903753,47.1562057677302,
11.6568471307425));
#230273=CARTESIAN_POINT('Ctrl Pts',(-20.661091451126,47.1529393410516,11.6505544108321));
#230274=CARTESIAN_POINT('Ctrl Pts',(-20.6757294235696,47.1494573503166,
11.6438464101381));
#230275=CARTESIAN_POINT('Ctrl Pts',(-20.6892686581435,47.1462155688548,
11.636847594235));
#230276=CARTESIAN_POINT('Ctrl Pts',(-20.7018397132329,47.1431929141121,
11.629721006766));
#230277=CARTESIAN_POINT('Ctrl Pts',(-20.7148753143903,47.1400585613165,
11.6223310660492));
#230278=CARTESIAN_POINT('Ctrl Pts',(-20.726870433799,47.1371594116205,11.6148033819821));
#230279=CARTESIAN_POINT('Ctrl Pts',(-20.7379745492335,47.1344691219831,
11.6072613237619));
#230280=CARTESIAN_POINT('Ctrl Pts',(-20.7497439282447,47.1316176532121,
11.599267409952));
#230281=CARTESIAN_POINT('Ctrl Pts',(-20.7605128522868,47.1290004500733,
11.5912570638263));
#230282=CARTESIAN_POINT('Ctrl Pts',(-20.7704549149992,47.1265893357666,
11.5833175372857));
#230283=CARTESIAN_POINT('Ctrl Pts',(-20.7769056336632,47.125024930018,11.5781661262033));
#230284=CARTESIAN_POINT('Ctrl Pts',(-20.7830081292082,47.1235473780601,
11.5730433231638));
#230285=CARTESIAN_POINT('Ctrl Pts',(-20.788807610797,47.1221505867784,11.5679617225584));
#230286=CARTESIAN_POINT('Ctrl Pts',(-20.7924496095427,47.1212734200837,
11.5647705437007));
#230287=CARTESIAN_POINT('Ctrl Pts',(-20.7956980395557,47.1204999156786,
11.5618447503291));
#230288=CARTESIAN_POINT('Ctrl Pts',(-20.7989276190934,47.1197277500786,
11.5588640754322));
#230289=CARTESIAN_POINT('Ctrl Pts',(-20.8020075712629,47.1189913591374,
11.5560214960783));
#230290=CARTESIAN_POINT('Ctrl Pts',(-20.8050703276638,47.1182562232481,
11.5531286596767));
#230291=CARTESIAN_POINT('Ctrl Pts',(-20.8084162103757,47.1174515258274,
11.5498764732492));
#230292=CARTESIAN_POINT('Ctrl Pts',(-20.8109380988032,47.1168450021422,
11.5474252064172));
#230293=CARTESIAN_POINT('Ctrl Pts',(-20.8136205532382,47.1161991635,11.5447693626273));
#230294=CARTESIAN_POINT('Ctrl Pts',(-20.8165803545028,47.1154922696018,
11.5417632934949));
#230295=CARTESIAN_POINT('Ctrl Pts',(-20.8275846834518,47.112864088757,11.5305869439296));
#230296=CARTESIAN_POINT('Ctrl Pts',(-20.8379765014144,47.1103797457372,
11.5190021056477));
#230297=CARTESIAN_POINT('Ctrl Pts',(-20.8477357276604,47.1080492945538,
11.5070763210743));
#230298=CARTESIAN_POINT('Ctrl Pts',(-20.8638029783787,47.1042125207659,
11.487442124067));
#230299=CARTESIAN_POINT('Ctrl Pts',(-20.8781520601312,47.1007944059531,
11.4668860214537));
#230300=CARTESIAN_POINT('Ctrl Pts',(-20.8907383700882,47.097816485872,11.445700257236));
#230301=CARTESIAN_POINT('Ctrl Pts',(-20.8934418752495,47.0971768367344,
11.4411496126781));
#230302=CARTESIAN_POINT('Ctrl Pts',(-20.8960642025583,47.0965573863384,
11.4365698832633));
#230303=CARTESIAN_POINT('Ctrl Pts',(-20.8986051558194,47.0959581695455,
11.4319639007084));
#230304=CARTESIAN_POINT('Ctrl Pts',(-20.9104012783706,47.0931763652395,
11.4105810852441));
#230305=CARTESIAN_POINT('Ctrl Pts',(-20.9204400381071,47.0908334771792,
11.3886347481221));
#230306=CARTESIAN_POINT('Ctrl Pts',(-20.9287418576828,47.0889430149717,
11.3664086975226));
#230307=CARTESIAN_POINT('Ctrl Pts',(-20.9371740964364,47.0870228541512,
11.3438334821141));
#230308=CARTESIAN_POINT('Ctrl Pts',(-20.9438146533418,47.085569256483,11.3209702929922));
#230309=CARTESIAN_POINT('Ctrl Pts',(-20.9487249395805,47.084567315818,11.2980953071476));
#230310=CARTESIAN_POINT('Ctrl Pts',(-20.950759074808,47.0841522518678,11.2886191152771));
#230311=CARTESIAN_POINT('Ctrl Pts',(-20.9524967215016,47.0838143737476,
11.2791405991506));
#230312=CARTESIAN_POINT('Ctrl Pts',(-20.9539440282428,47.0835513268208,
11.269678004709));
#230313=CARTESIAN_POINT('Origin',(-20.5506361064967,47.1892255860796,11.1962317225881));
#230314=CARTESIAN_POINT('Ctrl Pts',(-21.0331472664979,46.3904336041462,
11.7003279438634));
#230315=CARTESIAN_POINT('Ctrl Pts',(-20.9722598377982,46.4180387327615,
11.7003279438634));
#230316=CARTESIAN_POINT('Ctrl Pts',(-20.9108900103199,46.4572153381333,
11.7003279438633));
#230317=CARTESIAN_POINT('Ctrl Pts',(-20.8547785488821,46.5053220327589,
11.7003279438632));
#230318=CARTESIAN_POINT('Ctrl Pts',(-20.8267228181632,46.5293753800718,
11.7003279438632));
#230319=CARTESIAN_POINT('Ctrl Pts',(-20.7999543909651,46.5555845524722,
11.7003279438631));
#230320=CARTESIAN_POINT('Ctrl Pts',(-20.7747898829286,46.5832835733552,
11.7003279438631));
#230321=CARTESIAN_POINT('Ctrl Pts',(-20.7622076289103,46.5971330837967,
11.700327943863));
#230322=CARTESIAN_POINT('Ctrl Pts',(-20.7500200797652,46.6113527455534,
11.700327943863));
#230323=CARTESIAN_POINT('Ctrl Pts',(-20.7382272491056,46.6258516790758,
11.700327943863));
#230324=CARTESIAN_POINT('Ctrl Pts',(-20.7323308337758,46.6331011458369,
11.700327943863));
#230325=CARTESIAN_POINT('Ctrl Pts',(-20.7265327314807,46.6404203818426,
11.7003279438629));
#230326=CARTESIAN_POINT('Ctrl Pts',(-20.7208305335011,46.6477980265566,
11.7003279438629));
#230327=CARTESIAN_POINT('Ctrl Pts',(-20.7151283355215,46.6551756712705,
11.7003279438629));
#230328=CARTESIAN_POINT('Ctrl Pts',(-20.7102892437208,46.6615705964335,
11.7003279438629));
#230329=CARTESIAN_POINT('Ctrl Pts',(-20.7040075434332,46.6700950355243,
11.7003279438629));
#230330=CARTESIAN_POINT('Ctrl Pts',(-20.6788807422828,46.7041927918878,
11.7003279438628));
#230331=CARTESIAN_POINT('Ctrl Pts',(-20.6541676138677,46.7416717370348,
11.7003279438627));
#230332=CARTESIAN_POINT('Ctrl Pts',(-20.630394876717,46.7817962365059,11.7003279438627));
#230333=CARTESIAN_POINT('Ctrl Pts',(-20.6185085081417,46.8018584862413,
11.7003279438626));
#230334=CARTESIAN_POINT('Ctrl Pts',(-20.6068428149501,46.82257554126,11.7003279438626));
#230335=CARTESIAN_POINT('Ctrl Pts',(-20.5953629907094,46.8438238521275,
11.7003279438625));
#230336=CARTESIAN_POINT('Ctrl Pts',(-20.5838831664687,46.8650721629951,
11.7003279438625));
#230337=CARTESIAN_POINT('Ctrl Pts',(-20.5735450702544,46.8849634165899,
11.7003279438624));
#230338=CARTESIAN_POINT('Ctrl Pts',(-20.5613707172056,46.909027025989,11.7003279438624));
#230339=CARTESIAN_POINT('Ctrl Pts',(-20.5491963641568,46.9330906353881,
11.7003279438623));
#230340=CARTESIAN_POINT('Ctrl Pts',(-20.5378250201739,46.9569805714766,
11.7003279438623));
#230341=CARTESIAN_POINT('Ctrl Pts',(-20.5269809145799,46.9805815476846,
11.7003279438622));
#230342=CARTESIAN_POINT('Ctrl Pts',(-20.5215588617829,46.9923820357886,
11.7003279438622));
#230343=CARTESIAN_POINT('Ctrl Pts',(-20.5162684919168,47.0041107296547,
11.7003279438622));
#230344=CARTESIAN_POINT('Ctrl Pts',(-20.5110756875143,47.0157560666391,
11.7003279438622));
#230345=CARTESIAN_POINT('Ctrl Pts',(-20.5084792853131,47.0215787351313,
11.7003279438622));
#230346=CARTESIAN_POINT('Ctrl Pts',(-20.5059072744778,47.0273805644026,
11.7003279438621));
#230347=CARTESIAN_POINT('Ctrl Pts',(-20.5033554689323,47.0331603363858,
11.7003279438621));
#230348=CARTESIAN_POINT('Ctrl Pts',(-20.5020795661596,47.0360502223775,
11.7003279438621));
#230349=CARTESIAN_POINT('Ctrl Pts',(-20.5008087147093,47.0389345940471,
11.7003279438621));
#230350=CARTESIAN_POINT('Ctrl Pts',(-20.4995424009205,47.0418133046619,
11.7003279438621));
#230351=CARTESIAN_POINT('Ctrl Pts',(-20.4982760871318,47.0446920152767,
11.7003279438621));
#230352=CARTESIAN_POINT('Ctrl Pts',(-20.4974697805893,47.0465267428226,
11.7003279438621));
#230353=CARTESIAN_POINT('Ctrl Pts',(-20.4957565619683,47.05043231009,11.7003279438621));
#230354=CARTESIAN_POINT('Ctrl Pts',(-20.4683450640354,47.1129213863633,
11.700327943862));
#230355=CARTESIAN_POINT('Ctrl Pts',(-20.4471566593083,47.1637268329596,
11.7003279438619));
#230356=CARTESIAN_POINT('Ctrl Pts',(-20.4298487909743,47.2045834190712,
11.7003279438618));
#230357=CARTESIAN_POINT('Origin',(-23.156003460072,50.9577205648853,11.2003119440476));
#230358=CARTESIAN_POINT('',(-22.023771400399,51.4530446828886,11.7003119439801));
#230359=CARTESIAN_POINT('Origin',(-22.0238616248209,51.4530026885978,11.2003119439588));
#230360=CARTESIAN_POINT('',(-23.1560026286417,50.9577209425589,11.7003198965367));
#230361=CARTESIAN_POINT('Ctrl Pts',(-21.0143774988834,51.5826113890953,
11.2003119410243));
#230362=CARTESIAN_POINT('Ctrl Pts',(-21.4871871248291,52.2335360857902,
11.2003119413953));
#230363=CARTESIAN_POINT('Ctrl Pts',(-22.2242608782419,51.9110858025153,
11.2003119424942));
#230364=CARTESIAN_POINT('Ctrl Pts',(-21.0143774969686,51.5826113902012,
11.7003105405705));
#230365=CARTESIAN_POINT('Ctrl Pts',(-21.4871871236474,52.2335360879054,
11.7003105409414));
#230366=CARTESIAN_POINT('Ctrl Pts',(-22.2242608782031,51.9110858041305,
11.7003105420403));
#230367=CARTESIAN_POINT('Ctrl Pts',(-21.4189188002491,51.288766306039,11.700311943249));
#230368=CARTESIAN_POINT('Ctrl Pts',(-21.6553242760895,51.614229566967,11.7003119434345));
#230369=CARTESIAN_POINT('Ctrl Pts',(-22.0238621861554,51.4530039732621,
11.7003119439839));
#230370=CARTESIAN_POINT('',(-21.4189180560329,51.2887668467199,11.7003119432455));
#230371=CARTESIAN_POINT('Origin',(-21.8234623709085,50.9949195749331,11.700311943894));
#230372=CARTESIAN_POINT('Origin',(-21.4189199348382,51.2887654818482,11.2003119438646));
#230373=CARTESIAN_POINT('Origin',(-21.4189199348382,51.2887654818482,11.2003119438646));
#230374=CARTESIAN_POINT('',(-18.9094320396493,47.8339177450403,11.7003119447758));
#230375=CARTESIAN_POINT('',(-21.4188862784292,51.2887211279917,11.7003200712711));
#230376=CARTESIAN_POINT('Ctrl Pts',(-18.9094320396493,47.8339177450403,
11.7003119447759));
#230377=CARTESIAN_POINT('Ctrl Pts',(-18.882732693971,47.8374714077519,11.7003118048628));
#230378=CARTESIAN_POINT('Ctrl Pts',(-18.8566316173259,47.8411595262928,
11.6986259656173));
#230379=CARTESIAN_POINT('Ctrl Pts',(-18.8313028393929,47.8448556914034,
11.6954378668079));
#230380=CARTESIAN_POINT('Ctrl Pts',(-18.8055360938563,47.8486157680292,
11.6921946416123));
#230381=CARTESIAN_POINT('Ctrl Pts',(-18.7805686275216,47.8523841417745,
11.6873974317943));
#230382=CARTESIAN_POINT('Ctrl Pts',(-18.7565422940647,47.8560577749372,
11.6812578264737));
#230383=CARTESIAN_POINT('Ctrl Pts',(-18.731909084194,47.8598241996747,11.6749631420744));
#230384=CARTESIAN_POINT('Ctrl Pts',(-18.7082651408788,47.863491044981,11.6672580549007));
#230385=CARTESIAN_POINT('Ctrl Pts',(-18.6857199070379,47.8669788152285,
11.6583795171255));
#230386=CARTESIAN_POINT('Ctrl Pts',(-18.6819824150314,47.8675570089839,
11.656907655525));
#230387=CARTESIAN_POINT('Ctrl Pts',(-18.6782750241596,47.8681303494923,
11.655403551515));
#230388=CARTESIAN_POINT('Ctrl Pts',(-18.6745981228708,47.8686985545981,
11.653868288342));
#230389=CARTESIAN_POINT('Ctrl Pts',(-18.6516546338168,47.8722440965096,
11.6442884027164));
#230390=CARTESIAN_POINT('Ctrl Pts',(-18.6299017181722,47.8755871997837,
11.6334957872749));
#230391=CARTESIAN_POINT('Ctrl Pts',(-18.6094080182527,47.8786780049699,
11.6217504762063));
#230392=CARTESIAN_POINT('Ctrl Pts',(-18.5991946285023,47.8802183611834,
11.6158969973248));
#230393=CARTESIAN_POINT('Ctrl Pts',(-18.5892933139338,47.8816965452823,
11.6098067908388));
#230394=CARTESIAN_POINT('Ctrl Pts',(-18.5797087799103,47.8831091394503,
11.6035110677121));
#230395=CARTESIAN_POINT('Ctrl Pts',(-18.5653005788675,47.8852326585191,
11.5940468575276));
#230396=CARTESIAN_POINT('Ctrl Pts',(-18.5516087304216,47.887207606574,11.5841185036405));
#230397=CARTESIAN_POINT('Ctrl Pts',(-18.5386396279567,47.8890293396786,
11.5738278763509));
#230398=CARTESIAN_POINT('Ctrl Pts',(-18.533175011704,47.889796938852,11.5694918531534));
#230399=CARTESIAN_POINT('Ctrl Pts',(-18.528058271352,47.8905016274473,11.5652742840835));
#230400=CARTESIAN_POINT('Ctrl Pts',(-18.523005847142,47.8911929180653,11.5609587744561));
#230401=CARTESIAN_POINT('Ctrl Pts',(-18.5180333584413,47.8918732716231,
11.5567115414512));
#230402=CARTESIAN_POINT('Ctrl Pts',(-18.5131230261422,47.8925407500088,
11.5523691746682));
#230403=CARTESIAN_POINT('Ctrl Pts',(-18.5080320946251,47.8932225361665,
11.5476901908586));
#230404=CARTESIAN_POINT('Ctrl Pts',(-18.5060193271255,47.8934920893936,
11.5458402923654));
#230405=CARTESIAN_POINT('Ctrl Pts',(-18.5039786508446,47.8937636458856,
11.5439374018021));
#230406=CARTESIAN_POINT('Ctrl Pts',(-18.5018964531578,47.8940378761244,
11.5419650727023));
#230407=CARTESIAN_POINT('Ctrl Pts',(-18.4823096202221,47.8966175072076,
11.5234117524203));
#230408=CARTESIAN_POINT('Ctrl Pts',(-18.4645093387285,47.8989646831489,
11.5037091518275));
#230409=CARTESIAN_POINT('Ctrl Pts',(-18.4485727587598,47.9010233647093,
11.4831487011175));
#230410=CARTESIAN_POINT('Ctrl Pts',(-18.431890602252,47.9031783595738,11.461626350821));
#230411=CARTESIAN_POINT('Ctrl Pts',(-18.4172507185514,47.9050171553286,
11.4391646968654));
#230412=CARTESIAN_POINT('Ctrl Pts',(-18.4046934204287,47.9065104701038,
11.4160932684113));
#230413=CARTESIAN_POINT('Ctrl Pts',(-18.3922672404118,47.9079881923046,
11.3932627422569));
#230414=CARTESIAN_POINT('Ctrl Pts',(-18.3818799801741,47.9091279024983,
11.3698356485991));
#230415=CARTESIAN_POINT('Ctrl Pts',(-18.3735275244134,47.909932589862,11.3461174683607));
#230416=CARTESIAN_POINT('Ctrl Pts',(-18.3649932107727,47.9107547976704,
11.3218828725798));
#230417=CARTESIAN_POINT('Ctrl Pts',(-18.3585830223727,47.9112274175345,
11.2973449307684));
#230418=CARTESIAN_POINT('Ctrl Pts',(-18.354251892208,47.9113831845575,11.2728065656946));
#230419=CARTESIAN_POINT('Ctrl Pts',(-18.3499711647006,47.911537138873,11.2485537609146));
#230420=CARTESIAN_POINT('Ctrl Pts',(-18.3477209026183,47.9113819244381,
11.2243008329849));
#230421=CARTESIAN_POINT('Ctrl Pts',(-18.3474241781489,47.910973418967,11.2003119434426));
#230422=CARTESIAN_POINT('Ctrl Pts',(-18.8813940901795,47.3085609347061,
12.2246691052403));
#230423=CARTESIAN_POINT('Ctrl Pts',(-18.8218356957955,47.3329412948375,
12.2423300270959));
#230424=CARTESIAN_POINT('Ctrl Pts',(-18.6928535316633,47.3858252537426,
12.2674691838903));
#230425=CARTESIAN_POINT('Ctrl Pts',(-18.4798301608754,47.4734942986069,
12.2643479650174));
#230426=CARTESIAN_POINT('Ctrl Pts',(-18.2407863340048,47.5722160926952,
12.2032383564471));
#230427=CARTESIAN_POINT('Ctrl Pts',(-17.9892774345875,47.6764294767449,
12.0584250603991));
#230428=CARTESIAN_POINT('Ctrl Pts',(-17.7644472007429,47.7698452712144,
11.8121752104327));
#230429=CARTESIAN_POINT('Ctrl Pts',(-17.6044136828622,47.8364627393647,
11.444999836642));
#230430=CARTESIAN_POINT('Ctrl Pts',(-17.5944675195535,47.8406001332273,
11.1534259112231));
#230431=CARTESIAN_POINT('Ctrl Pts',(-17.6236881446262,47.8284407528976,
10.9971597910258));
#230432=CARTESIAN_POINT('Ctrl Pts',(-18.8113223564887,47.3032829512998,
11.8172615585159));
#230433=CARTESIAN_POINT('Ctrl Pts',(-18.7725889291782,47.3125880829564,
11.8315356070335));
#230434=CARTESIAN_POINT('Ctrl Pts',(-18.6875366083061,47.3336302780763,
11.8547235687947));
#230435=CARTESIAN_POINT('Ctrl Pts',(-18.543083855661,47.3714555437836,11.8653531850359));
#230436=CARTESIAN_POINT('Ctrl Pts',(-18.3762845743487,47.4174755271876,
11.8398082804886));
#230437=CARTESIAN_POINT('Ctrl Pts',(-18.1956717535034,47.4697411186695,
11.7584417679226));
#230438=CARTESIAN_POINT('Ctrl Pts',(-18.0298628588348,47.5196864705929,
11.6050577326315));
#230439=CARTESIAN_POINT('Ctrl Pts',(-17.9094955667956,47.5569525343541,
11.3642940402558));
#230440=CARTESIAN_POINT('Ctrl Pts',(-17.9018398444209,47.5593825567125,
11.1687967309489));
#230441=CARTESIAN_POINT('Ctrl Pts',(-17.9239497368574,47.5524946352876,
11.0649331693786));
#230442=CARTESIAN_POINT('Ctrl Pts',(-18.900429463181,47.6273007098376,11.5764451891312));
#230443=CARTESIAN_POINT('Ctrl Pts',(-18.872837985279,47.6281575518982,11.5834802250362));
#230444=CARTESIAN_POINT('Ctrl Pts',(-18.8130572508181,47.6303770111191,
11.5939281898356));
#230445=CARTESIAN_POINT('Ctrl Pts',(-18.7142381940479,47.6353074532325,
11.59467416235));
#230446=CARTESIAN_POINT('Ctrl Pts',(-18.603265076121,47.6423399171782,11.5739384501119));
#230447=CARTESIAN_POINT('Ctrl Pts',(-18.486441934991,47.6513937977707,11.5216495745739));
#230448=CARTESIAN_POINT('Ctrl Pts',(-18.381987668021,47.6609207440723,11.4304619550435));
#230449=CARTESIAN_POINT('Ctrl Pts',(-18.307641648089,47.668489860223,11.2926712677766));
#230450=CARTESIAN_POINT('Ctrl Pts',(-18.3030231031815,47.669016002943,11.182600282667));
#230451=CARTESIAN_POINT('Ctrl Pts',(-18.3165960071319,47.6675923184851,
11.1237466701118));
#230452=CARTESIAN_POINT('Ctrl Pts',(-19.064505498016,47.9744039882993,11.7298014559162));
#230453=CARTESIAN_POINT('Ctrl Pts',(-19.0278433473122,47.9814234621158,
11.7325865075342));
#230454=CARTESIAN_POINT('Ctrl Pts',(-18.9507932449725,47.9956274786338,
11.7315454992902));
#230455=CARTESIAN_POINT('Ctrl Pts',(-18.8315452259736,48.0156990275337,
11.7081138021513));
#230456=CARTESIAN_POINT('Ctrl Pts',(-18.7072218489039,48.0343030848104,
11.6568868846709));
#230457=CARTESIAN_POINT('Ctrl Pts',(-18.5867980952253,48.0497181967067,
11.5718269261779));
#230458=CARTESIAN_POINT('Ctrl Pts',(-18.488049076147,48.0600758446519,11.4533881303525));
#230459=CARTESIAN_POINT('Ctrl Pts',(-18.4225873632391,48.065667316841,11.2978180104648));
#230460=CARTESIAN_POINT('Ctrl Pts',(-18.4188824734899,48.0658923178051,
11.1817916372323));
#230461=CARTESIAN_POINT('Ctrl Pts',(-18.430559941439,48.0649617170681,11.1180190952125));
#230462=CARTESIAN_POINT('',(-17.8976559200373,47.6879400349628,11.7003279561075));
#230463=CARTESIAN_POINT('Ctrl Pts',(-17.8976556446938,47.6879393985981,
11.7003279763579));
#230464=CARTESIAN_POINT('Ctrl Pts',(-17.8536633198157,47.7044505233191,
11.6210257547349));
#230465=CARTESIAN_POINT('Ctrl Pts',(-17.82116230673,47.7165842826061,11.5368172091071));
#230466=CARTESIAN_POINT('Ctrl Pts',(-17.7997636915709,47.7245655320303,
11.4511780405524));
#230467=CARTESIAN_POINT('Ctrl Pts',(-17.778940779542,47.7323320558638,11.3678428873298));
#230468=CARTESIAN_POINT('Ctrl Pts',(-17.7686306812899,47.73616595225,11.2831530539397));
#230469=CARTESIAN_POINT('Ctrl Pts',(-17.7684583548586,47.7362300977997,
11.2003111927945));
#230470=CARTESIAN_POINT('Ctrl Pts',(-18.9094320396113,47.8339177450677,
11.700327943861));
#230471=CARTESIAN_POINT('Ctrl Pts',(-18.8835247743197,47.823864347869,11.700327943861));
#230472=CARTESIAN_POINT('Ctrl Pts',(-18.8575907421489,47.8135457233773,
11.700327943861));
#230473=CARTESIAN_POINT('Ctrl Pts',(-18.8314873931862,47.803203930174,11.700327943861));
#230474=CARTESIAN_POINT('Ctrl Pts',(-18.8053840442235,47.7928621369706,
11.7003279438611));
#230475=CARTESIAN_POINT('Ctrl Pts',(-18.7809794446534,47.7832101181163,
11.7003279438611));
#230476=CARTESIAN_POINT('Ctrl Pts',(-18.7525188970384,47.7723708467818,
11.7003279438612));
#230477=CARTESIAN_POINT('Ctrl Pts',(-18.7240583494234,47.7615315754474,
11.7003279438612));
#230478=CARTESIAN_POINT('Ctrl Pts',(-18.6974521509599,47.7516759085199,
11.7003279438612));
#230479=CARTESIAN_POINT('Ctrl Pts',(-18.6727657148102,47.742879398247,11.7003279438613));
#230480=CARTESIAN_POINT('Ctrl Pts',(-18.6604224967353,47.7384811431105,
11.7003279438613));
#230481=CARTESIAN_POINT('Ctrl Pts',(-18.6485611042922,47.734344130585,11.7003279438613));
#230482=CARTESIAN_POINT('Ctrl Pts',(-18.6371978786306,47.7304605558372,
11.7003279438613));
#230483=CARTESIAN_POINT('Ctrl Pts',(-18.6258346529689,47.7265769810894,
11.7003279438613));
#230484=CARTESIAN_POINT('Ctrl Pts',(-18.6166771486651,47.7235064632143,
11.7003279438614));
#230485=CARTESIAN_POINT('Ctrl Pts',(-18.6046221084872,47.7195540590652,
11.7003279438614));
#230486=CARTESIAN_POINT('Ctrl Pts',(-18.5564019477756,47.703744442468,11.7003279438615));
#230487=CARTESIAN_POINT('Ctrl Pts',(-18.5094304851635,47.689929413134,11.7003279438615));
#230488=CARTESIAN_POINT('Ctrl Pts',(-18.4638342523036,47.678652635597,11.7003279438615));
#230489=CARTESIAN_POINT('Ctrl Pts',(-18.4410361358736,47.6730142468286,
11.7003279438615));
#230490=CARTESIAN_POINT('Ctrl Pts',(-18.4185913245787,47.667999591426,11.7003279438615));
#230491=CARTESIAN_POINT('Ctrl Pts',(-18.3965574160843,47.6636206540046,
11.7003279438616));
#230492=CARTESIAN_POINT('Ctrl Pts',(-18.3855404618372,47.661431185294,11.7003279438616));
#230493=CARTESIAN_POINT('Ctrl Pts',(-18.3746265558636,47.6594001336467,
11.7003279438615));
#230494=CARTESIAN_POINT('Ctrl Pts',(-18.3638244600486,47.6575261972184,
11.7003279438615));
#230495=CARTESIAN_POINT('Ctrl Pts',(-18.3530223642337,47.65565226079,11.7003279438616));
#230496=CARTESIAN_POINT('Ctrl Pts',(-18.3409067854572,47.6537246923382,
11.7003279438616));
#230497=CARTESIAN_POINT('Ctrl Pts',(-18.3317631112471,47.6523727883774,
11.7003279438616));
#230498=CARTESIAN_POINT('Ctrl Pts',(-18.2586137175668,47.6415575566917,
11.7003279438616));
#230499=CARTESIAN_POINT('Ctrl Pts',(-18.1835112995991,47.63721802256,11.7003279438617));
#230500=CARTESIAN_POINT('Ctrl Pts',(-18.1095374066347,47.642657266227,11.7003279438617));
#230501=CARTESIAN_POINT('Ctrl Pts',(-18.0355635136704,47.6480965098939,
11.7003279438617));
#230502=CARTESIAN_POINT('Ctrl Pts',(-17.9629435256562,47.663433687425,11.7003279438617));
#230503=CARTESIAN_POINT('Ctrl Pts',(-17.89765642162,47.6879413261224,11.7003279438617));
#230504=CARTESIAN_POINT('Origin',(0.00538677384838593,-0.0130180040034134,
1.75031196288053));
#230505=CARTESIAN_POINT('',(0.00321326242662678,50.9367849874124,11.7003279437956));
#230506=CARTESIAN_POINT('Origin',(0.00538677405103272,-0.013018000062317,
11.7003279632927));
#230507=CARTESIAN_POINT('Ctrl Pts',(0.00321326074754325,50.9367849838782,
11.7003279437132));
#230508=CARTESIAN_POINT('Ctrl Pts',(0.00584782230660608,50.9369600927073,
8.38365594434215));
#230509=CARTESIAN_POINT('Ctrl Pts',(0.00769279865352246,50.9369600412933,
5.06698394494549));
#230510=CARTESIAN_POINT('Ctrl Pts',(0.00953776051609623,50.9367848785107,
1.75031194486586));
#230511=CARTESIAN_POINT('Origin',(0.00587755937083045,4.23661015127934,
1.75031196152204));
#230512=CARTESIAN_POINT('',(18.7575873996974,47.0057384579518,11.7003279441502));
#230513=CARTESIAN_POINT('Origin',(0.0058775595735483,4.23661015522001,11.7003279624569));
#230514=CARTESIAN_POINT('Ctrl Pts',(18.7575874034399,47.0057384561545,11.7003279442864));
#230515=CARTESIAN_POINT('Ctrl Pts',(18.7579030066878,47.0063603336075,8.38365594427898));
#230516=CARTESIAN_POINT('Ctrl Pts',(18.7579030066201,47.0063603322934,5.06698394423921));
#230517=CARTESIAN_POINT('Ctrl Pts',(18.7576421100149,47.0057145742115,1.7503119439823));
#230518=CARTESIAN_POINT('Origin',(20.7650973294653,51.5842689699977,11.7003279424628));
#230519=CARTESIAN_POINT('Origin',(20.7650973294653,51.5842689699979,11.700327942381));
#230520=CARTESIAN_POINT('Origin',(23.8610948470927,47.8388978231008,1.55131162368384));
#230521=CARTESIAN_POINT('',(25.0073598531794,49.9721822227224,11.7003279440021));
#230522=CARTESIAN_POINT('',(23.8610948469023,47.8388978236683,11.7003279439292));
#230523=CARTESIAN_POINT('',(25.0073598532135,49.9721822278727,6.72531994330008));
#230524=CARTESIAN_POINT('',(24.4757679612242,48.9828501865681,1.7503119435824));
#230525=CARTESIAN_POINT('Origin',(29.0594493558571,47.7948970670131,1.75031194024704));
#230526=CARTESIAN_POINT('',(33.1115388812451,45.6176119418708,11.7003279427422));
#230527=CARTESIAN_POINT('Origin',(29.0594493560632,47.7948970607697,11.7003279427291));
#230528=CARTESIAN_POINT('',(33.1115388804829,45.6176119425028,6.72531994434138));
#230529=CARTESIAN_POINT('Origin',(33.194620101165,45.7722322704318,11.899328263546));
#230530=CARTESIAN_POINT('',(33.1946201011595,45.7722322704383,11.7003279439218));
#230531=CARTESIAN_POINT('Origin',(20.7650973291208,51.5842689711414,3.70032794800153));
#230532=CARTESIAN_POINT('',(25.3431579714652,46.2888595591033,11.7003279439237));
#230533=CARTESIAN_POINT('',(25.3431579715288,46.2888595616373,7.70032794436332));
#230534=CARTESIAN_POINT('Origin',(20.7650973292868,51.5842689661183,11.7003279474447));
#230535=CARTESIAN_POINT('Origin',(0.00587755841472415,4.23661014086733,
3.70032791949221));
#230536=CARTESIAN_POINT('Origin',(0.00587755857978323,4.23661013584422,
11.7003279195362));
#230537=CARTESIAN_POINT('Origin',(27.9765832516885,44.2312498496791,11.8758555478891));
#230538=CARTESIAN_POINT('',(27.8823328469324,44.083172832904,11.7003279444609));
#230539=CARTESIAN_POINT('',(27.8823328486053,44.0831728355874,7.70032794389138));
#230540=CARTESIAN_POINT('',(27.9765832516825,44.2312498496794,11.7003279438745));
#230541=CARTESIAN_POINT('Origin',(0.0058775584147952,4.23661014086761,3.70032792074696));
#230542=CARTESIAN_POINT('Origin',(0.00587755857985428,4.23661013584422,
11.7003279210461));
#230543=CARTESIAN_POINT('Origin',(35.9435444662064,41.4002961212267,3.70032794463476));
#230544=CARTESIAN_POINT('',(29.3599340142557,43.7785461836836,11.7003279438815));
#230545=CARTESIAN_POINT('',(29.3599340089093,43.7785461800796,7.7003279434274));
#230546=CARTESIAN_POINT('Origin',(35.9435444655696,41.4002961243969,11.7003279453533));
#230547=CARTESIAN_POINT('Origin',(-34.6418564237251,43.9207884290764,3.70032794168424));
#230548=CARTESIAN_POINT('',(-38.1051202411999,37.8375488578125,11.7003279439304));
#230549=CARTESIAN_POINT('Origin',(-34.6418564235618,43.9207884322416,11.700327941512));
#230550=CARTESIAN_POINT('',(-38.1051202422157,37.837548858182,7.70032794401708));
#230551=CARTESIAN_POINT('Origin',(-38.7529546112663,36.5014421499261,11.8758555479607));
#230552=CARTESIAN_POINT('',(-38.7529546112591,36.5014421499279,11.7003279438563));
#230553=CARTESIAN_POINT('Origin',(0.00538677284779965,-0.0130180220399723,
3.70032795754042));
#230554=CARTESIAN_POINT('Origin',(0.00538677301122448,-0.0130180188696727,
11.7003279573701));
#230555=CARTESIAN_POINT('Origin',(-46.9895281708036,30.3542917277281,3.70032794572516));
#230556=CARTESIAN_POINT('',(-40.1549904232176,31.8672668781143,11.7003279441811));
#230557=CARTESIAN_POINT('',(-40.1549904236138,31.8672668754076,3.70032794440164));
#230558=CARTESIAN_POINT('',(-40.1549904222295,31.8672668793661,7.7003279437502));
#230559=CARTESIAN_POINT('Origin',(-46.9895281708036,30.3542917277279,3.70032794572502));
#230560=CARTESIAN_POINT('Origin',(-46.9895281706403,30.3542917308948,11.7003279454937));
#230561=CARTESIAN_POINT('Origin',(-38.3655448871155,33.5461984904842,3.52480033996038));
#230562=CARTESIAN_POINT('',(-39.9151110867383,34.864309819053,3.70032794392273));
#230563=CARTESIAN_POINT('',(-39.9151110869719,34.8643098208242,11.7003279438678));
#230564=CARTESIAN_POINT('',(-39.9151110859098,34.8643098195836,7.70032794392897));
#230565=CARTESIAN_POINT('',(-38.4992773500882,33.6599546048323,3.70032794406924));
#230566=CARTESIAN_POINT('',(-38.3655448871122,33.5461984904818,3.70032794393907));
#230567=CARTESIAN_POINT('',(-38.4992128961393,33.6598995443735,11.7003279437753));
#230568=CARTESIAN_POINT('',(-38.4992778689325,33.6599539856917,3.7003279439034));
#230569=CARTESIAN_POINT('',(-38.3655448869647,33.5461984903802,11.7003279438629));
#230570=CARTESIAN_POINT('Origin',(-38.6294745884243,33.5081356210371,11.700327944059));
#230571=CARTESIAN_POINT('',(-38.4779030003195,33.3776505443115,11.7003279438944));
#230572=CARTESIAN_POINT('Origin',(-38.6294745884244,33.5081356210372,11.7003279439396));
#230573=CARTESIAN_POINT('',(-38.4778497827913,33.3777121290829,3.70032794419849));
#230574=CARTESIAN_POINT('Origin',(-38.6294745885844,33.5081356178668,3.70032794397616));
#230575=CARTESIAN_POINT('',(-38.4778490858666,33.3777115390924,3.70032794582414));
#230576=CARTESIAN_POINT('Origin',(36.4058327361987,22.4945675088806,11.7003279439414));
#230577=CARTESIAN_POINT('',(-20.4298487909698,47.2045834190816,11.7003198499776));
#230578=CARTESIAN_POINT('Origin',(0.00538677305470969,-0.0130180190137708,
11.7003279439786));
#230579=CARTESIAN_POINT('',(-42.134339216469,40.3143652284183,11.7003279434233));
#230580=CARTESIAN_POINT('Origin',(-42.1337018106799,38.0643653205759,11.7003279443145));
#230581=CARTESIAN_POINT('',(29.0588119502732,50.0448969700216,11.7003279434066));
#230582=CARTESIAN_POINT('Origin',(29.0594493560623,47.7948970621834,11.7003279442977));
#230583=CARTESIAN_POINT('Origin',(-40.0446966998127,34.7119695068066,11.700327942754));
#230584=CARTESIAN_POINT('',(-39.803451536767,31.785671502785,11.7003279440876));
#230585=CARTESIAN_POINT('Origin',(0.00538677301122448,-0.0130180188698148,
11.7003279563367));
#230586=CARTESIAN_POINT('Origin',(-39.9597179024888,31.910494664826,11.7003279435861));
#230587=CARTESIAN_POINT('Origin',(-38.2040706591822,37.663742019964,11.7003279422411));
#230588=CARTESIAN_POINT('',(28.1021129279494,44.1691548009743,11.7003279439308));
#230589=CARTESIAN_POINT('Origin',(28.0510550428305,43.9757818617778,11.7003279465972));
#230590=CARTESIAN_POINT('',(29.1661406124506,44.046415107093,11.7003279438478));
#230591=CARTESIAN_POINT('Origin',(29.059449356023,47.7948970615944,11.7003279438802));
#230592=CARTESIAN_POINT('Origin',(29.1718308107889,43.8464960617851,11.7003279438894));
#230593=CARTESIAN_POINT('Origin',(25.4739597026552,46.1375621590662,11.7003279436518));
#230594=CARTESIAN_POINT('Origin',(-39.9597179024888,31.9104946648258,11.700327943588));
#230595=CARTESIAN_POINT('',(-39.8034515368599,31.7856714995054,3.70032794426777));
#230596=CARTESIAN_POINT('',(-39.8034515349886,31.7856715021688,7.70032794302359));
#230597=CARTESIAN_POINT('Origin',(-39.9597179026512,31.9104946616547,3.7003279437959));
#230598=CARTESIAN_POINT('Origin',(-41.337613708242,35.0881026194199,3.70032794386027));
#230599=CARTESIAN_POINT('Origin',(-40.0446966999763,34.7119695036423,3.70032794347487));
#230600=CARTESIAN_POINT('Origin',(0.00538677284779965,-0.0130180220403986,
3.70032795648569));
#230601=CARTESIAN_POINT('Origin',(0.00538677284779965,-0.0130180220403986,
3.70032795648569));
#230602=CARTESIAN_POINT('Origin',(-30.4704525918886,43.6918169757388,1.70031194396714));
#230603=CARTESIAN_POINT('Origin',(-30.7868595813365,46.7562940583376,11.2003119777711));
#230604=CARTESIAN_POINT('Origin',(-10.3667217610375,32.0663286489163,3.40031194396133));
#230605=CARTESIAN_POINT('Origin',(-16.2946608621125,27.7283634770761,3.40031194518204));
#230606=CARTESIAN_POINT('Origin',(-18.8779737249943,46.7696602861294,0.500311943837062));
#230607=CARTESIAN_POINT('Ctrl Pts',(-7.13606494338716,30.604383968033,0.000311941082133641));
#230608=CARTESIAN_POINT('Ctrl Pts',(-7.10652060392381,30.6189057579495,
0.000311951141315215));
#230609=CARTESIAN_POINT('Ctrl Pts',(-7.07810303480007,30.6364106997286,
0.00354378089536809));
#230610=CARTESIAN_POINT('Ctrl Pts',(-7.00388854469345,30.6934264518814,
0.0222828575270029));
#230611=CARTESIAN_POINT('Ctrl Pts',(-6.96506793619491,30.739296338996,0.0467030614466069));
#230612=CARTESIAN_POINT('Ctrl Pts',(-6.90397181346299,30.8467682518707,
0.117094398955047));
#230613=CARTESIAN_POINT('Ctrl Pts',(-6.88807723381629,30.9140349132691,
0.170998903189172));
#230614=CARTESIAN_POINT('Ctrl Pts',(-6.88877294987073,31.0433077515471,
0.288053756425768));
#230615=CARTESIAN_POINT('Ctrl Pts',(-6.90550346105042,31.105283759744,0.351236543513735));
#230616=CARTESIAN_POINT('Ctrl Pts',(-6.94302669718373,31.1845013921653,
0.438891646834513));
#230617=CARTESIAN_POINT('Ctrl Pts',(-6.95864556023,31.2109135069318,0.469447018785882));
#230618=CARTESIAN_POINT('Ctrl Pts',(-6.97710081941814,31.2363212587507,
0.500311017933335));
#230619=CARTESIAN_POINT('Origin',(-27.6252199383312,42.367484109004,0.50031196498459));
#230620=CARTESIAN_POINT('Origin',(-23.7148821782786,50.6586506524228,1.75031194379883));
#230621=CARTESIAN_POINT('Origin',(-18.8779737244541,46.7696602771098,0.744831315749437));
#230622=CARTESIAN_POINT('Origin',(27.5768539612787,-30.6818282671745,11.7003279439776));
#230623=CARTESIAN_POINT('Origin',(31.112854238349,-28.2001529948309,11.7003279438556));
#230624=CARTESIAN_POINT('Origin',(5.74459473492823,4.39887640117277,0.000311942222452899));
#230625=CARTESIAN_POINT('Ctrl Pts',(-16.6317964490198,24.6803013533085,
1.00029574958382));
#230626=CARTESIAN_POINT('Ctrl Pts',(-17.5932574326024,23.6195272383339,
1.00029629440468));
#230627=CARTESIAN_POINT('Ctrl Pts',(-18.4988369569242,22.4675224752889,
1.00029690238405));
#230628=CARTESIAN_POINT('Ctrl Pts',(-20.4307801477342,19.592241498773,1.00029845845725));
#230629=CARTESIAN_POINT('Ctrl Pts',(-21.3898520837418,17.8083874035605,
1.00029945203993));
#230630=CARTESIAN_POINT('Ctrl Pts',(-22.9298096063878,14.0876252229515,
1.00030157862641));
#230631=CARTESIAN_POINT('Ctrl Pts',(-23.5119215543278,12.1477540696247,
1.00030271332379));
#230632=CARTESIAN_POINT('Ctrl Pts',(-24.2750666700684,8.24711242331531,
1.00030504286529));
#230633=CARTESIAN_POINT('Ctrl Pts',(-24.4559364467158,6.28630996527718,
1.00030623774863));
#230634=CARTESIAN_POINT('Ctrl Pts',(-24.4548645657503,2.49433111454863,
1.00030858979892));
#230635=CARTESIAN_POINT('Ctrl Pts',(-24.2728861197045,0.533630302830801,
1.00030982730615));
#230636=CARTESIAN_POINT('Ctrl Pts',(-23.5075352243555,-3.36658100967341,
1.00031233639882));
#230637=CARTESIAN_POINT('Ctrl Pts',(-22.9243261484866,-5.30612356797405,
1.00031360798525));
#230638=CARTESIAN_POINT('Ctrl Pts',(-21.3822639985476,-9.02601595327098,
1.00031609661286));
#230639=CARTESIAN_POINT('Ctrl Pts',(-20.4221828861432,-10.8093281579175,
1.0003173156359));
#230640=CARTESIAN_POINT('Ctrl Pts',(-18.203636766443,-14.1071249057427,
1.00031962204866));
#230641=CARTESIAN_POINT('Ctrl Pts',(-16.9450336211247,-15.6215165164195,
1.00032070939683));
#230642=CARTESIAN_POINT('Ctrl Pts',(-14.2629402660289,-18.302093472567,
1.00032268752074));
#230643=CARTESIAN_POINT('Ctrl Pts',(-12.7478364569676,-19.5598404120528,
1.00032364586404));
#230644=CARTESIAN_POINT('Ctrl Pts',(-9.44878411482698,-21.7765217509486,
1.00032540884449));
#230645=CARTESIAN_POINT('Ctrl Pts',(-7.66492843628399,-22.7355943411931,
1.00032621355616));
#230646=CARTESIAN_POINT('Ctrl Pts',(-3.9441629005443,-24.2755525176372,
1.0003276064203));
#230647=CARTESIAN_POINT('Ctrl Pts',(-2.00428996834496,-24.857664467479,
1.00032819568206));
#230648=CARTESIAN_POINT('Ctrl Pts',(1.89635524191232,-25.6208089217546,
1.00032912789992));
#230649=CARTESIAN_POINT('Ctrl Pts',(3.85715948510935,-25.8016780343212,
1.0003294707586));
#230650=CARTESIAN_POINT('Ctrl Pts',(5.75315014244957,-25.8011411390905,
1.00032969347772));
#230651=CARTESIAN_POINT('Ctrl Pts',(7.64914097368774,-25.80060424381,1.00032991619692));
#230652=CARTESIAN_POINT('Ctrl Pts',(9.60984264169866,-25.6186246295391,
1.00033003399147));
#230653=CARTESIAN_POINT('Ctrl Pts',(13.5100553478972,-24.8532710413036,
1.00033001812854));
#230654=CARTESIAN_POINT('Ctrl Pts',(15.4495984437725,-24.2700604411485,
1.00032988457635));
#230655=CARTESIAN_POINT('Ctrl Pts',(19.16949149573,-22.7279950039488,1.00032936575509));
#230656=CARTESIAN_POINT('Ctrl Pts',(20.9528038324541,-21.7679121249333,
1.00032898007314));
#230657=CARTESIAN_POINT('Ctrl Pts',(24.2506004057084,-19.5493623666343,
1.00032799201465));
#230658=CARTESIAN_POINT('Ctrl Pts',(25.7649917094045,-18.2907573490692,
1.00032738954134));
#230659=CARTESIAN_POINT('Ctrl Pts',(28.4455667302778,-15.6086612203788,
1.0003260413621));
#230660=CARTESIAN_POINT('Ctrl Pts',(29.7033121373362,-14.0935566046412,
1.00032524960554));
#230661=CARTESIAN_POINT('Ctrl Pts',(31.9199903029001,-10.7945029774933,
1.00032346419198));
#230662=CARTESIAN_POINT('Ctrl Pts',(32.8790612521957,-9.01064682041948,
1.00032247060881));
#230663=CARTESIAN_POINT('Ctrl Pts',(34.4190161542424,-5.28988068589086,
1.00032034402098));
#230664=CARTESIAN_POINT('Ctrl Pts',(35.0011264676492,-3.35000763387455,
1.00031920932302));
#230665=CARTESIAN_POINT('Ctrl Pts',(35.7642677702209,0.550637476462015,
1.00031687977996));
#230666=CARTESIAN_POINT('Ctrl Pts',(35.9451353676416,2.51144149976682,1.00031568489584));
#230667=CARTESIAN_POINT('Ctrl Pts',(35.9440587778088,6.30342118881501,1.00031333284498));
#230668=CARTESIAN_POINT('Ctrl Pts',(35.7620779926605,8.26412127477937,1.00031209533839));
#230669=CARTESIAN_POINT('Ctrl Pts',(34.9967226389748,12.1643306989597,1.00030958624615));
#230670=CARTESIAN_POINT('Ctrl Pts',(34.4135114436264,14.1038720948426,1.00030831466007));
#230671=CARTESIAN_POINT('Ctrl Pts',(32.8714454205029,17.8237618045314,1.0003058260331));
#230672=CARTESIAN_POINT('Ctrl Pts',(31.9113625518471,19.6070724925596,1.00030460701021));
#230673=CARTESIAN_POINT('Ctrl Pts',(29.6928133803651,22.9048659887624,1.00030230059801));
#230674=CARTESIAN_POINT('Ctrl Pts',(28.4342089397931,24.4192558644018,1.00030121325027));
#230675=CARTESIAN_POINT('Ctrl Pts',(25.7521145849057,27.0998282216982,1.00029923512778));
#230676=CARTESIAN_POINT('Ctrl Pts',(24.2370111870131,28.3575724082614,1.00029827678526));
#230677=CARTESIAN_POINT('Ctrl Pts',(20.9379603614391,30.574248699688,1.00029651380645));
#230678=CARTESIAN_POINT('Ctrl Pts',(19.1541057876959,31.5333189947476,1.00029570909484));
#230679=CARTESIAN_POINT('Ctrl Pts',(15.4333430082996,33.0732732429985,1.00029431623206));
#230680=CARTESIAN_POINT('Ctrl Pts',(13.4934717351557,33.655383554504,1.00029372697129));
#230681=CARTESIAN_POINT('Ctrl Pts',(9.59283018876683,34.4185255185432,1.00029279475443));
#230682=CARTESIAN_POINT('Ctrl Pts',(7.63202795062043,34.5993937800461,1.00029245189639));
#230683=CARTESIAN_POINT('Ctrl Pts',(3.840050899421,34.59831909976,1.00029200645857));
#230684=CARTESIAN_POINT('Ctrl Pts',(1.8793516697496,34.4163394828374,1.00029188866401));
#230685=CARTESIAN_POINT('Ctrl Pts',(-2.02085636073775,33.6509868220368,
1.00029190452688));
#230686=CARTESIAN_POINT('Ctrl Pts',(-3.96039721904621,33.0677771509747,
1.00029203807864));
#230687=CARTESIAN_POINT('Ctrl Pts',(-6.31120331844226,32.0932613944052,
1.00029236595052));
#230688=CARTESIAN_POINT('Ctrl Pts',(-6.79680116068315,31.8767640614341,
1.0002924431028));
#230689=CARTESIAN_POINT('Ctrl Pts',(-7.27598099171412,31.6477936909829,
1.00029252874593));
#230690=CARTESIAN_POINT('Origin',(5.70932587110285,4.23595145174161,1.70031197793378));
#230691=CARTESIAN_POINT('Origin',(23.1766328740611,-38.3177465536511,11.7003279415702));
#230692=CARTESIAN_POINT('Origin',(-22.5314659176214,48.396338151571,8.70031194488817));
#230693=CARTESIAN_POINT('Origin',(-21.4593741782273,51.2593808910238,1.75031194382981));
#230694=CARTESIAN_POINT('Origin',(29.0594493558592,47.7948970584275,3.70032794296122));
#230695=CARTESIAN_POINT('',(29.1661406093876,44.0464151055538,7.70032794370572));
#230696=CARTESIAN_POINT('',(28.1021129328883,44.1691548035138,7.70032794390708));
#230697=CARTESIAN_POINT('Origin',(4.23727687447254,-34.2380339213608,1.19731194840099));
#230698=CARTESIAN_POINT('Origin',(4.23727687447261,-34.2380339213594,1.20031194408533));
#230699=CARTESIAN_POINT('Origin',(-0.452315347448291,-38.3202972990648,
1.70031194525521));
#230700=CARTESIAN_POINT('Origin',(-0.452315347458452,-38.3202972992629,
1.20031194353118));
#230701=CARTESIAN_POINT('Origin',(-48.4525309054091,-34.5537559476833,1.20031194322436));
#230702=CARTESIAN_POINT('Origin',(-48.4525309054077,-34.5537559476873,1.20031194393917));
#230703=CARTESIAN_POINT('Origin',(5.74459828844212,4.39885765166522,1.7045189715359));
#230704=CARTESIAN_POINT('Origin',(5.74459828843182,4.39885765147466,1.20031194403253));
#230705=CARTESIAN_POINT('Origin',(5.74459828829745,4.39885765137234,1.20031193649915));
#230706=CARTESIAN_POINT('Origin',(5.74459828846372,4.39885765147423,1.20029832791722));
#230707=CARTESIAN_POINT('Origin',(5.74459828843182,4.39885765147466,1.20031194403253));
#230708=CARTESIAN_POINT('Origin',(5.74459828853563,4.39885765155381,1.20031195221287));
#230709=CARTESIAN_POINT('Origin',(5.74459828842635,4.39885765147366,1.20029987264928));
#230710=CARTESIAN_POINT('Origin',(5.74459828820828,4.39885765178616,1.20031193621799));
#230711=CARTESIAN_POINT('Origin',(-48.0812995046148,5.90905725885236,1.20031194480035));
#230712=CARTESIAN_POINT('Origin',(-48.0812995046148,5.90905725885236,1.2003119440665));
#230713=CARTESIAN_POINT('Origin',(-28.0204842958269,39.5085067844742,1.70031194378438));
#230714=CARTESIAN_POINT('Origin',(-28.0204842958373,39.5085067842761,1.20031194653471));
#230715=CARTESIAN_POINT('Origin',(33.2105818696717,-29.5840605913227,1.71031194425119));
#230716=CARTESIAN_POINT('',(34.9637006556535,-32.2248334230531,1.20031194421692));
#230717=CARTESIAN_POINT('Origin',(0.00538677298557388,-0.013018018896247,
1.70031191339817));
#230718=CARTESIAN_POINT('Origin',(0.00538677297519996,-0.0130180185826134,
1.20031194404227));
#230719=CARTESIAN_POINT('Origin',(31.5494163918678,-34.4767024460586,1.20031194416562));
#230720=CARTESIAN_POINT('',(31.5487789860747,-32.2267025333774,1.20031194501176));
#230721=CARTESIAN_POINT('Origin',(31.5494163918677,-34.4767024460586,1.20031194416555));
#230722=CARTESIAN_POINT('',(31.5487789860747,-32.2267025333774,1.20031194557842));
#230723=CARTESIAN_POINT('Origin',(-39.4259274559552,41.0760854332354,1.75031194397732));
#230724=CARTESIAN_POINT('',(-37.3292349514247,39.1909885986952,1.20031194356244));
#230725=CARTESIAN_POINT('Origin',(24.4286650437213,47.7331906045103,1.75031194401477));
#230726=CARTESIAN_POINT('',(25.4918488052694,49.7118546254545,1.20031194395963));
#230727=CARTESIAN_POINT('Origin',(25.4739597026551,46.1375621590663,11.7003279437071));
#230728=CARTESIAN_POINT('Origin',(28.0510550440026,43.9757818717111,11.7003279437523));
#230729=CARTESIAN_POINT('Origin',(29.1718308107889,43.8464960617851,11.7003279436825));
#230730=CARTESIAN_POINT('Origin',(-38.2040706591822,37.6637420199637,11.7003279436805));
#230731=CARTESIAN_POINT('Origin',(-40.0446966998127,34.7119695068068,11.7003279437075));
#230732=CARTESIAN_POINT('Origin',(0.00538677307517332,-0.0130180186177142,
12.7003119635582));
#230733=CARTESIAN_POINT('Origin',(0.00538677307517332,-0.0130180186175721,
12.7003119441989));
#230734=CARTESIAN_POINT('Origin',(-20.4134935703678,47.1820633565599,11.2003119271072));
#230735=CARTESIAN_POINT('Origin',(29.0594493558478,47.7948970580248,1.20031194390542));
#230736=CARTESIAN_POINT('',(29.0588119500587,50.044896965863,1.2003119426507));
#230737=CARTESIAN_POINT('Origin',(29.0594493558477,47.7948970580246,1.20031194390272));
#230738=CARTESIAN_POINT('',(29.0588119500587,50.044896965863,1.20031194301431));
#230739=CARTESIAN_POINT('Origin',(-42.1337018108938,38.0643653164168,1.20031194395096));
#230740=CARTESIAN_POINT('',(-42.1343392166828,40.3143652242591,1.20031194261324));
#230741=CARTESIAN_POINT('Origin',(-42.1337018108939,38.0643653164168,1.20031194389824));
#230742=CARTESIAN_POINT('',(-42.1343392166828,40.3143652242591,1.20031194305973));
#230743=CARTESIAN_POINT('Origin',(-52.8888455209211,-51.0396997873295,12.7003119441002));
#230744=CARTESIAN_POINT('',(-49.9544466460839,-40.0599834466839,12.7003119441163));
#230745=CARTESIAN_POINT('',(-27.9068962679932,-40.0625296971694,12.7003119441296));
#230746=CARTESIAN_POINT('',(-49.9556234254012,-50.2495158908908,12.700311944103));
#230747=CARTESIAN_POINT('Origin',(-49.955532128701,-49.4589932499935,12.8758395479958));
#230748=CARTESIAN_POINT('',(-49.9544466460809,-40.059983446717,11.7003279443759));
#230749=CARTESIAN_POINT('',(-49.9544466460862,-40.0599834466579,13.4885209889616));
#230750=CARTESIAN_POINT('',(-49.955529010509,-49.4319933852009,11.7003279442845));
#230751=CARTESIAN_POINT('Origin',(-49.7799923328857,-49.4050137926217,11.7003279442895));
#230752=CARTESIAN_POINT('',(-50.9537806115652,-40.059868034594,11.7003278505316));
#230753=CARTESIAN_POINT('',(-26.3525640888349,-40.0627092055377,11.7003279450155));
#230754=CARTESIAN_POINT('',(-50.9522172051055,-31.8093593851779,11.7003278568112));
#230755=CARTESIAN_POINT('Origin',(-50.9551887516907,-47.4909948100154,1.49981488902128));
#230756=CARTESIAN_POINT('',(-50.9537806116463,-40.0598680349244,1.69940259764049));
#230757=CARTESIAN_POINT('',(-50.9537806115968,-40.0598680347229,7.80050865977223));
#230758=CARTESIAN_POINT('Ctrl Pts',(-50.9537806116463,-40.0598680349244,
1.69940259764049));
#230759=CARTESIAN_POINT('Ctrl Pts',(-50.9512504808641,-26.707699906642,
1.6997537911646));
#230760=CARTESIAN_POINT('Ctrl Pts',(-50.9487203501851,-13.3555323229456,
1.69991109513373));
#230761=CARTESIAN_POINT('Ctrl Pts',(-50.9461902194241,-0.00336430666877163,
1.70006854213902));
#230762=CARTESIAN_POINT('Origin',(-50.4550652574664,-46.8392968427639,1.70031193840373));
#230763=CARTESIAN_POINT('',(-50.4519133876413,-40.0599259951062,1.20031430734032));
#230764=CARTESIAN_POINT('Origin',(-50.4537806203232,-40.0599257794447,1.70031193782816));
#230765=CARTESIAN_POINT('Ctrl Pts',(-50.4446782499873,-0.00345822232162618,
1.20031261941932));
#230766=CARTESIAN_POINT('Ctrl Pts',(-50.4470454694435,-13.355614182687,
1.2003144621117));
#230767=CARTESIAN_POINT('Ctrl Pts',(-50.4493476353352,-26.7077701853535,
1.20031547553691));
#230768=CARTESIAN_POINT('Ctrl Pts',(-50.4519133876413,-40.0599259951062,
1.20031430734032));
#230769=CARTESIAN_POINT('Origin',(48.1443050325681,-48.5396280056435,1.20031194407524));
#230770=CARTESIAN_POINT('',(-48.9536689346873,-40.0600990259237,1.20031194405442));
#230771=CARTESIAN_POINT('',(22.6095339695244,-40.0683637917145,1.20031194408095));
#230772=CARTESIAN_POINT('',(-48.9544965853244,-44.0647167199879,1.20031194417095));
#230773=CARTESIAN_POINT('Origin',(48.1443050325681,-48.5396280056435,1.20031194407524));
#230774=CARTESIAN_POINT('',(22.6095339695244,-40.0683637917145,1.20031194408095));
#230775=CARTESIAN_POINT('Origin',(-48.9532713524016,-38.1363827460481,1.87583954811728));
#230776=CARTESIAN_POINT('',(-48.9536689345579,-40.0600990256994,7.98852098971909));
#230777=CARTESIAN_POINT('Origin',(-2.92621509111591,-40.0654146920764,14.1012024303799));
#230778=CARTESIAN_POINT('Origin',(-50.8701474378066,-49.2131493024425,11.5023742365116));
#230779=CARTESIAN_POINT('',(-50.958621105637,-49.0598675353285,20.9270589944203));
#230780=CARTESIAN_POINT('',(-50.9586211059961,-49.0598675350312,11.5503119606793));
#230781=CARTESIAN_POINT('',(-50.9586211060097,-49.0598675350306,11.7003119606793));
#230782=CARTESIAN_POINT('',(-52.4017080462676,-46.5597008559374,21.5971976982016));
#230783=CARTESIAN_POINT('',(-50.949532840166,-49.0756130715762,20.9228385974364));
#230784=CARTESIAN_POINT('',(-52.4017080466043,-46.5597008561068,11.5503119570451));
#230785=CARTESIAN_POINT('',(-52.4017080465593,-46.5597008563478,16.6487548239774));
#230786=CARTESIAN_POINT('',(-51.6801645762152,-47.8097841955676,11.5503119562812));
#230787=CARTESIAN_POINT('Origin',(-2.54713050087773,-49.2187300995964,11.5023742351461));
#230788=CARTESIAN_POINT('',(-2.4586214298391,-49.0654687716135,20.9270589958051));
#230789=CARTESIAN_POINT('',(-2.45862143009792,-49.0654687710449,11.7003279443007));
#230790=CARTESIAN_POINT('',(-2.45862143700263,-49.0654687832773,11.601343100413));
#230791=CARTESIAN_POINT('',(-1.01495696761858,-46.5656353514423,11.7003279442418));
#230792=CARTESIAN_POINT('',(-1.60695138067781,-47.5907263311032,11.7003279442848));
#230793=CARTESIAN_POINT('',(-1.01495704137892,-46.5656354794486,21.5971977543791));
#230794=CARTESIAN_POINT('',(-1.01495703970954,-46.5656354761474,16.6487548569704));
#230795=CARTESIAN_POINT('',(-2.4586214298391,-49.0654687716135,20.9270589958051));
#230796=CARTESIAN_POINT('Origin',(5.18362316598179,-49.3413508749958,11.7003279441226));
#230797=CARTESIAN_POINT('',(-2.45326748919048,-46.5654692994315,11.7003279302872));
#230798=CARTESIAN_POINT('',(-2.45251690059184,-40.0653953347273,11.7003279443237));
#230799=CARTESIAN_POINT('',(-2.45279146100586,-42.4427677780287,11.7003279162086));
#230800=CARTESIAN_POINT('',(-2.45758201643663,-40.0653949371772,11.7003279443239));
#230801=CARTESIAN_POINT('',(-26.3529035378005,-40.0635194444618,11.7003279450155));
#230802=CARTESIAN_POINT('',(-2.45833270677547,-46.5654687862592,11.7003279443072));
#230803=CARTESIAN_POINT('',(-2.45850316749834,-48.0414598994865,11.7003279443034));
#230804=CARTESIAN_POINT('',(2.59836081600776,-46.5660527822674,11.7003279441897));
#230805=CARTESIAN_POINT('Origin',(-2.45835314579623,-46.7424515258994,11.5203122786083));
#230806=CARTESIAN_POINT('',(-2.45758201657583,-40.0653949368798,20.7002959280306));
#230807=CARTESIAN_POINT('',(-2.45758201643663,-40.0653949371772,11.7003119646739));
#230808=CARTESIAN_POINT('',(-2.45833270807105,-46.5654687874606,20.7002959263575));
#230809=CARTESIAN_POINT('',(-2.45785657791212,-42.442767280295,20.7002959279971));
#230810=CARTESIAN_POINT('',(-2.45833270677547,-46.5654687862592,11.7003119642462));
#230811=CARTESIAN_POINT('Origin',(-50.9551887516907,-47.4909948100154,1.49981488902128));
#230812=CARTESIAN_POINT('',(-50.953780937675,-40.0615885745038,1.69940255238517));
#230813=CARTESIAN_POINT('',(-50.9537809375952,-40.061588574174,11.55031196451));
#230814=CARTESIAN_POINT('',(-50.9537809376256,-40.0615885743022,7.80050867000646));
#230815=CARTESIAN_POINT('',(-50.9550119090573,-46.5598666394325,1.69921548496568));
#230816=CARTESIAN_POINT('Ctrl Pts',(-50.9550123097372,-46.5598640469067,
1.69921548696757));
#230817=CARTESIAN_POINT('Ctrl Pts',(-50.9546018523799,-44.3937722056576,
1.69928349735826));
#230818=CARTESIAN_POINT('Ctrl Pts',(-50.9541913950261,-42.227680382914,
1.6993455763579));
#230819=CARTESIAN_POINT('Ctrl Pts',(-50.953780937675,-40.0615885745038,
1.69940255238517));
#230820=CARTESIAN_POINT('',(-50.9550123103943,-46.5598679358287,11.5503119645868));
#230821=CARTESIAN_POINT('',(-50.9550123104815,-46.5598679356066,0.76394166414758));
#230822=CARTESIAN_POINT('',(-50.9553702625315,-48.4488758677366,11.5503119645944));
#230823=CARTESIAN_POINT('Origin',(-48.9532713524016,-38.1363827460481,1.87583954811728));
#230824=CARTESIAN_POINT('',(-48.9536692749735,-40.0617455589934,1.70031194424972));
#230825=CARTESIAN_POINT('',(-48.953669274983,-40.0617455590099,1.20031194405447));
#230826=CARTESIAN_POINT('',(-48.9536692748536,-40.0617455587857,7.98852099995332));
#230827=CARTESIAN_POINT('',(-48.9544965850302,-44.0647153423902,1.70031194432404));
#230828=CARTESIAN_POINT('',(-48.9544965850661,-44.0647155158356,1.70031194432404));
#230829=CARTESIAN_POINT('',(-48.9544965852724,-44.0647164681903,1.20031194417088));
#230830=CARTESIAN_POINT('Ctrl Pts',(-48.9544965853244,-44.0647167199879,
1.20031194417095));
#230831=CARTESIAN_POINT('Ctrl Pts',(-48.9544965434899,-44.0645143170877,
1.36697861083782));
#230832=CARTESIAN_POINT('Ctrl Pts',(-48.9544965642539,-44.0646148004092,
1.53364527755052));
#230833=CARTESIAN_POINT('Ctrl Pts',(-48.9544965850661,-44.0647155158356,
1.70031194432404));
#230834=CARTESIAN_POINT('',(-48.9544965853244,-44.0647167199879,1.20031194417095));
#230835=CARTESIAN_POINT('Origin',(-50.0245660284187,-13.9581474216178,1.70031194404821));
#230836=CARTESIAN_POINT('',(-4.45251689577151,-40.065238421352,1.70031194447347));
#230837=CARTESIAN_POINT('',(-26.4765814592132,-40.0635097375765,1.70031194435783));
#230838=CARTESIAN_POINT('',(-4.45297885870332,-44.0652965710592,1.70031194404338));
#230839=CARTESIAN_POINT('',(-4.45264708975301,-41.1925659587666,1.70031194448313));
#230840=CARTESIAN_POINT('',(-4.95303650060954,-44.565238828161,1.70031194414911));
#230841=CARTESIAN_POINT('Origin',(-4.95297885590148,-44.0652388373999,1.70031194318696));
#230842=CARTESIAN_POINT('',(-48.4545503412184,-44.5602148772173,1.70031194424908));
#230843=CARTESIAN_POINT('',(-26.7037858259395,-44.5627268518484,1.70031194415046));
#230844=CARTESIAN_POINT('Origin',(-48.4544956447334,-44.0602148638379,1.7003119441452));
#230845=CARTESIAN_POINT('Origin',(-4.45299913019888,-44.2408241744036,1.02478434041565));
#230846=CARTESIAN_POINT('',(-4.45251689576393,-40.0652384213685,1.20031194409899));
#230847=CARTESIAN_POINT('',(-4.45251689564832,-40.065238359139,7.56299339557808));
#230848=CARTESIAN_POINT('',(-4.4529788586992,-44.0652965711706,1.20031194395928));
#230849=CARTESIAN_POINT('',(-4.45231532081259,-38.3198353479307,1.20031194409663));
#230850=CARTESIAN_POINT('',(-4.45297885871149,-44.0652965718994,1.45031194373772));
#230851=CARTESIAN_POINT('Origin',(48.1443050325681,-48.5396280056435,1.20031194407524));
#230852=CARTESIAN_POINT('',(-50.4519137146935,-40.061627965006,1.2003143071914));
#230853=CARTESIAN_POINT('',(22.6092108821256,-40.0673623765243,1.20031194408095));
#230854=CARTESIAN_POINT('',(-48.4545141018308,-44.5602148801058,1.20031194412512));
#230855=CARTESIAN_POINT('Origin',(-48.4544956447437,-44.0602148635242,1.20031194418011));
#230856=CARTESIAN_POINT('',(-4.95303650094783,-44.5652388282153,1.20031194409442));
#230857=CARTESIAN_POINT('',(-4.95303649448509,-44.5652388249215,1.200311944094));
#230858=CARTESIAN_POINT('Origin',(-4.95297885591199,-44.065238837598,1.20031194393285));
#230859=CARTESIAN_POINT('',(-2.95251408098527,-40.0653560913642,1.20031194402099));
#230860=CARTESIAN_POINT('',(22.6092108821256,-40.0673623765243,1.20031194408095));
#230861=CARTESIAN_POINT('',(-2.95326476608189,-46.565411941321,1.2003119443483));
#230862=CARTESIAN_POINT('',(-2.95326476608189,-46.565411941321,1.2003119443483));
#230863=CARTESIAN_POINT('',(-50.4531846617461,-46.5599259025194,1.20031413581259));
#230864=CARTESIAN_POINT('',(-50.4531846558931,-46.5599258912113,1.20031356052891));
#230865=CARTESIAN_POINT('Ctrl Pts',(-50.4519137146935,-40.061627965006,
1.2003143071914));
#230866=CARTESIAN_POINT('Ctrl Pts',(-50.4523299563042,-42.2277272829231,
1.20031411764662));
#230867=CARTESIAN_POINT('Ctrl Pts',(-50.4527531353666,-44.3938265957628,
1.20031387068426));
#230868=CARTESIAN_POINT('Ctrl Pts',(-50.4531846550218,-46.5599259025209,
1.2003135605304));
#230869=CARTESIAN_POINT('Origin',(-2.45328785932315,-46.7409968770374,1.50003863498497));
#230870=CARTESIAN_POINT('',(-2.45326738968605,-46.5654693559663,11.5503119689779));
#230871=CARTESIAN_POINT('',(-2.4532676821579,-46.5654693517763,1.69981779067513));
#230872=CARTESIAN_POINT('',(-2.45326738966419,-46.5654693558517,5.97863207972168));
#230873=CARTESIAN_POINT('',(-2.45251694147974,-40.065395335053,1.70013021496917));
#230874=CARTESIAN_POINT('Ctrl Pts',(-2.4532678253393,-46.5654693497831,
1.69981779053927));
#230875=CARTESIAN_POINT('Ctrl Pts',(-2.4530174763272,-44.398802686122,1.69997199904478));
#230876=CARTESIAN_POINT('Ctrl Pts',(-2.45276719786613,-42.2321360349315,
1.70005582364045));
#230877=CARTESIAN_POINT('Ctrl Pts',(-2.4525169500341,-40.065469399431,1.7001302124263));
#230878=CARTESIAN_POINT('Ctrl Pts',(-2.45251694718264,-40.065444711305,
1.70013021327392));
#230879=CARTESIAN_POINT('Ctrl Pts',(-2.45251694433119,-40.065420023179,
1.70013021412155));
#230880=CARTESIAN_POINT('Ctrl Pts',(-2.45251694147974,-40.065395335053,
1.70013021496917));
#230881=CARTESIAN_POINT('',(-2.4525169005585,-40.0653953348562,7.80062054280837));
#230882=CARTESIAN_POINT('',(-2.4532675879136,-46.5654693726214,12.4362887331703));
#230883=CARTESIAN_POINT('Origin',(-2.92654808102081,-40.0653581289538,14.1012024508483));
#230884=CARTESIAN_POINT('',(-50.9542817608394,-40.0615885348654,11.5503119645607));
#230885=CARTESIAN_POINT('',(-26.3537457759802,-40.0635193783612,11.5503119667879));
#230886=CARTESIAN_POINT('',(-50.9542817609517,-40.0615885345675,20.7002959701899));
#230887=CARTESIAN_POINT('',(-50.9542817609358,-40.0615885346735,17.490749047933));
#230888=CARTESIAN_POINT('',(-49.95428178801,-40.061667022395,21.7002959644739));
#230889=CARTESIAN_POINT('Origin',(-49.9542817619835,-40.0616670224301,20.7002959651544));
#230890=CARTESIAN_POINT('',(-3.45758201481206,-40.0653164489842,21.7002959645109));
#230891=CARTESIAN_POINT('',(-27.395202727792,-40.0634376362956,21.7002959645201));
#230892=CARTESIAN_POINT('Origin',(-3.45758201953807,-40.0653164490169,20.7002959632004));
#230893=CARTESIAN_POINT('Origin',(-2.95251689928687,-40.0653560911265,1.70031194430783));
#230894=CARTESIAN_POINT('Origin',(-50.4537809428461,-40.0616278184347,1.70031193782831));
#230895=CARTESIAN_POINT('Origin',(5.18362316598179,-49.3413508749958,11.7003279441226));
#230896=CARTESIAN_POINT('',(-2.45548656256972,-49.0654694103623,11.7003279241917));
#230897=CARTESIAN_POINT('',(0.776616027232606,-49.0658425687712,11.7003279442235));
#230898=CARTESIAN_POINT('',(-1.01182163850737,-46.5656357120977,11.7003279240018));
#230899=CARTESIAN_POINT('',(-1.73365408436915,-47.8155523209645,11.7003279038319));
#230900=CARTESIAN_POINT('',(0.776904749877829,-46.5658422917099,11.7003279442094));
#230901=CARTESIAN_POINT('Origin',(-53.4263090793934,-46.5595825278908,0.0280684392747332));
#230902=CARTESIAN_POINT('',(-1.01495704043137,-46.5656354780051,11.5503119608857));
#230903=CARTESIAN_POINT('',(0.84851777902083,-46.5658506909282,11.5503119646651));
#230904=CARTESIAN_POINT('',(-1.01495704044495,-46.5656354780045,11.7003119608857));
#230905=CARTESIAN_POINT('',(-1.01495704044495,-46.5656354780045,11.7003119608857));
#230906=CARTESIAN_POINT('',(-1.01495703970954,-46.5656354761474,16.6487548569704));
#230907=CARTESIAN_POINT('',(-1.01182177743674,-46.5656357878811,1.80319746927601));
#230908=CARTESIAN_POINT('',(-1.01182142974068,-46.5656358270667,5.97863207972175));
#230909=CARTESIAN_POINT('',(-2.55829590222277,-46.5654572260735,0.256936271168868));
#230910=CARTESIAN_POINT('Origin',(-2.64638289106166,-46.5654470530424,1.89149719513765));
#230911=CARTESIAN_POINT('',(-50.8520990549946,-46.5598798209615,0.256936271934762));
#230912=CARTESIAN_POINT('',(-26.7051976616641,-46.5626685234992,0.25693627188673));
#230913=CARTESIAN_POINT('',(-52.3985733438268,-46.5597011472201,1.80318820048825));
#230914=CARTESIAN_POINT('Origin',(-50.7640120691959,-46.559889994065,1.89149719534939));
#230915=CARTESIAN_POINT('',(-52.3985739728256,-46.5597012202726,11.5503119644561));
#230916=CARTESIAN_POINT('',(-52.3985739728037,-46.5597012201579,5.97863207971969));
#230917=CARTESIAN_POINT('',(-50.9550322432086,-46.559867931964,11.55031196071));
#230918=CARTESIAN_POINT('',(-26.7083325415037,-46.5626681692495,11.5503119565055));
#230919=CARTESIAN_POINT('',(-51.6038286248047,-46.5597930046528,11.5503119645281));
#230920=CARTESIAN_POINT('Origin',(-50.4550123188429,-46.5599256801465,1.70031193838));
#230921=CARTESIAN_POINT('Origin',(-2.95326758447288,-46.5654127300729,1.70031194495301));
#230922=CARTESIAN_POINT('Origin',(-49.9586205826779,-49.0599830248436,11.7003119646368));
#230923=CARTESIAN_POINT('',(-3.2318583940761,-49.0653794708594,21.700295964128));
#230924=CARTESIAN_POINT('Origin',(-3.27590189026118,-49.0653743958038,20.8830154983753));
#230925=CARTESIAN_POINT('',(-50.1853841440048,-49.059956836104,21.7002959635608));
#230926=CARTESIAN_POINT('',(-25.7772321053141,-49.0627757249751,21.7002959606013));
#230927=CARTESIAN_POINT('Origin',(-50.1413406496918,-49.0599619225295,20.883015502357));
#230928=CARTESIAN_POINT('',(-50.9554858305337,-49.0598682617442,11.5503119645968));
#230929=CARTESIAN_POINT('',(-51.1803082003261,-49.0598419325648,11.5503119645281));
#230930=CARTESIAN_POINT('',(-50.9554859312778,-49.0598680794054,2.47344242863903));
#230931=CARTESIAN_POINT('',(-50.9554858305702,-49.059868261771,6.75175709867169));
#230932=CARTESIAN_POINT('',(-50.1822490779189,-49.0599571979993,1.70031194443617));
#230933=CARTESIAN_POINT('Origin',(-50.1382055844869,-49.0599622848964,2.51759240637448));
#230934=CARTESIAN_POINT('',(-3.22872332654462,-49.0653798160332,1.7003119443131));
#230935=CARTESIAN_POINT('',(-26.705486201412,-49.0626685070083,1.70031194451489));
#230936=CARTESIAN_POINT('',(-2.45548648287098,-49.0654693178089,2.47344773435614));
#230937=CARTESIAN_POINT('Origin',(-3.2727668205866,-49.0653747295511,2.51759240626789));
#230938=CARTESIAN_POINT('',(-2.45548659704269,-49.0654695190699,6.75176179572354));
#230939=CARTESIAN_POINT('Origin',(-2.95231533080845,-38.3200085768749,1.7003119441344));
#230940=CARTESIAN_POINT('Origin',(-50.4550652574664,-46.8392968427639,1.70031193840373));
#230941=CARTESIAN_POINT('Origin',(-48.4544956447338,-44.0602148638382,1.7003119445657));
#230942=CARTESIAN_POINT('',(-48.4545141018307,-44.5602148797516,1.20031194412398));
#230943=CARTESIAN_POINT('Origin',(-49.3245650869402,-44.5601143998169,1.02478434016064));
#230944=CARTESIAN_POINT('',(-4.95303650611255,-44.5652388249295,1.45031194417456));
#230945=CARTESIAN_POINT('Origin',(-4.95297885590169,-44.0652388373996,1.7003119437058));
#230946=CARTESIAN_POINT('Origin',(-2.54326795373366,-49.2174707453427,1.60525306869459));
#230947=CARTESIAN_POINT('',(-1.01182178010397,-46.5656354833476,1.80319741670004));
#230948=CARTESIAN_POINT('Origin',(-3.28833798439653,-48.8811483154217,2.53318484609814));
#230949=CARTESIAN_POINT('',(-2.87676894569408,-47.7529950946359,0.942582809576464));
#230950=CARTESIAN_POINT('Origin',(-1.59272611744122,-49.2175801209078,1.7880757465074));
#230951=CARTESIAN_POINT('',(-50.8520990549946,-46.5598798209615,0.256936271934762));
#230952=CARTESIAN_POINT('Origin',(-50.1225922420935,-48.8757378305576,2.53318447273749));
#230953=CARTESIAN_POINT('',(-52.3985732568426,-46.5597007166619,1.80318812888324));
#230954=CARTESIAN_POINT('Origin',(-50.8677394798867,-49.2118899425421,1.60524362424184));
#230955=CARTESIAN_POINT('',(-50.6898035085839,-49.52016630023,11.5503119646227));
#230956=CARTESIAN_POINT('Origin',(-49.7816769636951,-49.4069793655365,11.5503119647045));
#230957=CARTESIAN_POINT('',(-26.7083325415037,-46.5626681692495,11.5503119565055));
#230958=CARTESIAN_POINT('Origin',(-49.7816769636951,-49.4069793655365,11.5503119647045));
#230959=CARTESIAN_POINT('',(-50.9543191657614,-40.3854703908361,11.5503119645603));
#230960=CARTESIAN_POINT('Origin',(-3.45833270471016,-46.5653532984944,20.7002959633227));
#230961=CARTESIAN_POINT('',(-3.4583327020051,-46.565353298139,21.7002959646218));
#230962=CARTESIAN_POINT('',(-3.45738044302581,-38.319950269096,21.7002959644636));
#230963=CARTESIAN_POINT('Origin',(-3.45833270471016,-46.5653532985797,20.7002959633227));
#230964=CARTESIAN_POINT('Origin',(-1.59586133069849,-49.2188399603551,21.6118045943528));
#230965=CARTESIAN_POINT('',(-2.56143097160201,-46.5654568796961,23.1436716377474));
#230966=CARTESIAN_POINT('',(-3.2360794544518,-49.0811191651951,21.6912083660347));
#230967=CARTESIAN_POINT('',(-50.8552341220673,-46.5598794574719,23.1436716376565));
#230968=CARTESIAN_POINT('',(-26.7083325468779,-46.5626681685345,23.1436716382364));
#230969=CARTESIAN_POINT('',(-50.1811655666504,-49.075701810724,21.6912058794812));
#230970=CARTESIAN_POINT('Origin',(-3.29147268048293,-48.8811463412554,20.8674234318217));
#230971=CARTESIAN_POINT('Origin',(-2.64951795913581,-46.5654467066762,21.5091107111361));
#230972=CARTESIAN_POINT('Origin',(0.01277798322371,-46.5657541746231,23.3725388313795));
#230973=CARTESIAN_POINT('',(-49.9550322653314,-46.5599834217905,21.7002959646401));
#230974=CARTESIAN_POINT('',(-51.8680647765848,-46.559762486236,21.7002959644705));
#230975=CARTESIAN_POINT('',(-50.955032242635,-46.5598679319775,20.7002959685836));
#230976=CARTESIAN_POINT('Origin',(-49.9550322484624,-46.5599834227381,20.7002959652767));
#230977=CARTESIAN_POINT('',(-50.9550322431771,-46.5598679318741,17.4219917952117));
#230978=CARTESIAN_POINT('Origin',(-50.7671471330329,-46.5598896305523,21.5091107138054));
#230979=CARTESIAN_POINT('Origin',(-50.1257262468173,-48.8757421327383,20.8674223750738));
#230980=CARTESIAN_POINT('Origin',(-50.949548341481,0.924157362509408,20.8802956439008));
#230981=CARTESIAN_POINT('',(-50.9523440561757,-23.2833849446386,20.7002959701929));
#230982=CARTESIAN_POINT('Origin',(-51.8565245306532,53.3649521137947,21.700295964462));
#230983=CARTESIAN_POINT('',(-49.9550322653314,-46.5599834217905,21.7002959644744));
#230984=CARTESIAN_POINT('Origin',(-49.9496559023791,-0.00724875879582529,
20.7002959644004));
#230985=CARTESIAN_POINT('',(0.,0.,0.));
#230986=CARTESIAN_POINT('Ctrl Pts',(-5.95073912564135,-55.0650101968464,
18.2003334506583));
#230987=CARTESIAN_POINT('Ctrl Pts',(-9.85207739635134,-63.5144153776822,
17.0011838336059));
#230988=CARTESIAN_POINT('Ctrl Pts',(-13.7534156670613,-71.963820558518,
15.8020342165534));
#230989=CARTESIAN_POINT('Ctrl Pts',(-17.6547539377713,-80.4132257393538,
14.6028845995009));
#230990=CARTESIAN_POINT('Ctrl Pts',(-9.9031200320692,-55.0644074959738,
18.2003334506583));
#230991=CARTESIAN_POINT('Ctrl Pts',(-12.7079610986292,-63.5139798823408,
17.6891264128291));
#230992=CARTESIAN_POINT('Ctrl Pts',(-15.5205066366519,-71.9635510938484,
17.1779670533551));
#230993=CARTESIAN_POINT('Ctrl Pts',(-18.3253477032119,-80.4131234802154,
16.6667600155259));
#230994=CARTESIAN_POINT('Ctrl Pts',(-17.8078818449249,-55.0632020942287,
18.2003334506583));
#230995=CARTESIAN_POINT('Ctrl Pts',(-18.915612206142,-63.513033274055,18.904448330548));
#230996=CARTESIAN_POINT('Ctrl Pts',(-20.0224654543528,-71.9628645876327,
19.6065353388307));
#230997=CARTESIAN_POINT('Ctrl Pts',(-21.1301958155699,-80.412695767459,
20.3106502187203));
#230998=CARTESIAN_POINT('Ctrl Pts',(-29.6650245642085,-55.0613939916111,
18.2003334506583));
#230999=CARTESIAN_POINT('Ctrl Pts',(-29.0587875936581,-63.5114865353414,
19.4321617037873));
#231000=CARTESIAN_POINT('Ctrl Pts',(-28.4561833823227,-71.9615785251102,
20.6657687744631));
#231001=CARTESIAN_POINT('Ctrl Pts',(-27.8499464117723,-80.4116710688405,
21.897597027592));
#231002=CARTESIAN_POINT('Ctrl Pts',(-39.5459768302781,-55.0598872394297,
18.2003334506584));
#231003=CARTESIAN_POINT('Ctrl Pts',(-37.3716008108541,-63.5102189095603,
18.5948218639505));
#231004=CARTESIAN_POINT('Ctrl Pts',(-35.1948254600902,-71.9605509455662,
18.9881215393772));
#231005=CARTESIAN_POINT('Ctrl Pts',(-33.0204494406662,-80.4108826156967,
19.3826099526694));
#231006=CARTESIAN_POINT('Ctrl Pts',(-45.4745481899199,-55.0589831881209,
18.2003334506583));
#231007=CARTESIAN_POINT('Ctrl Pts',(-41.9458597698952,-63.5095213780978,
17.6854829264703));
#231008=CARTESIAN_POINT('Ctrl Pts',(-38.4218869622682,-71.9600588489884,
17.1740055574453));
#231009=CARTESIAN_POINT('Ctrl Pts',(-34.8931985422435,-80.4105970389653,
16.6591550332572));
#231010=CARTESIAN_POINT('Ctrl Pts',(-47.4507386431338,-55.0586818376846,
18.2003334506583));
#231011=CARTESIAN_POINT('Ctrl Pts',(-43.417377503966,-63.5092969854839,
17.3586417284128));
#231012=CARTESIAN_POINT('Ctrl Pts',(-39.3840163647982,-71.9599121332833,
16.5169500061673));
#231013=CARTESIAN_POINT('Ctrl Pts',(-35.3506552256304,-80.4105272810826,
15.6752582839218));
#231014=CARTESIAN_POINT('',(-13.6320902656642,-55.0638388631253,18.2003334506583));
#231015=CARTESIAN_POINT('',(-5.95073912564135,-55.0650101968464,18.2003334506583));
#231016=CARTESIAN_POINT('',(-16.0757390079211,-55.0634662297015,18.2003334506583));
#231017=CARTESIAN_POINT('',(-17.6547539377713,-80.4132257393538,14.6028845995009));
#231018=CARTESIAN_POINT('',(-5.95073912564135,-55.0650101968464,18.2003334506583));
#231019=CARTESIAN_POINT('',(-22.0598152707699,-80.4125540092295,19.9702268141152));
#231020=CARTESIAN_POINT('Origin',(-26.7135671501587,-80.4118443554994,11.6594977280796));
#231021=CARTESIAN_POINT('',(-26.7135671501587,-80.4118443559445,21.1844977280796));
#231022=CARTESIAN_POINT('Origin',(-26.7135671501587,-80.4118443554994,11.6594977280796));
#231023=CARTESIAN_POINT('',(-30.7096162929531,-80.411234996036,20.3057232558491));
#231024=CARTESIAN_POINT('Origin',(-26.7135671501587,-80.4118443554994,11.6594977280796));
#231025=CARTESIAN_POINT('',(-35.3506552256304,-80.4105272810826,15.6752582839218));
#231026=CARTESIAN_POINT('Origin',(-26.7135671501587,-80.4118443554994,11.6594977280796));
#231027=CARTESIAN_POINT('',(-47.4507386431338,-55.0586818376846,18.2003334506583));
#231028=CARTESIAN_POINT('',(-47.4507386431338,-55.0586818376846,18.2003334506583));
#231029=CARTESIAN_POINT('',(-41.8693874786951,-55.0595329411831,18.2003334506583));
#231030=CARTESIAN_POINT('',(-16.0757390079211,-55.0634662297015,18.2003334506583));
#231031=CARTESIAN_POINT('',(-16.0757390079211,-55.0634662297015,18.2003334506583));
#231032=CARTESIAN_POINT('Ctrl Pts',(-47.4507386431338,-55.0586818376846,
18.2003334506583));
#231033=CARTESIAN_POINT('Ctrl Pts',(-43.417377503966,-63.5092969854839,
17.3586417284128));
#231034=CARTESIAN_POINT('Ctrl Pts',(-39.3840163647982,-71.9599121332833,
16.5169500061673));
#231035=CARTESIAN_POINT('Ctrl Pts',(-35.3506552256304,-80.4105272810826,
15.6752582839218));
#231036=CARTESIAN_POINT('Ctrl Pts',(-47.4507386431338,-55.0586818374823,
13.867000117325));
#231037=CARTESIAN_POINT('Ctrl Pts',(-43.7547168079504,-63.509245544248,
13.7509636417949));
#231038=CARTESIAN_POINT('Ctrl Pts',(-40.0497748484815,-71.9598106112486,
13.6338344175358));
#231039=CARTESIAN_POINT('Ctrl Pts',(-36.3537530132981,-80.4103743180143,
13.5177979420057));
#231040=CARTESIAN_POINT('Ctrl Pts',(-47.4507386431337,-55.0586818372799,
9.53366678399166));
#231041=CARTESIAN_POINT('Ctrl Pts',(-43.8060245875509,-63.5092377201203,
10.0154133349566));
#231042=CARTESIAN_POINT('Ctrl Pts',(-40.1523237272263,-71.9597949733637,
10.4971674726605));
#231043=CARTESIAN_POINT('Ctrl Pts',(-36.5076096716435,-80.410350856204,
10.9789140236254));
#231044=CARTESIAN_POINT('Ctrl Pts',(-47.4507386431337,-55.0586818370776,
5.20033345065832));
#231045=CARTESIAN_POINT('Ctrl Pts',(-43.5579525496045,-63.5092755486001,
6.37225925265831));
#231046=CARTESIAN_POINT('Ctrl Pts',(-39.6651664560752,-71.9598692601225,
7.54418505465829));
#231047=CARTESIAN_POINT('Ctrl Pts',(-35.772380362546,-80.410462971645,8.71611085665828));
#231048=CARTESIAN_POINT('',(-47.4507386431337,-55.0586818370776,5.20033345065833));
#231049=CARTESIAN_POINT('',(-47.4507386431338,-55.0586818375615,15.5639698142947));
#231050=CARTESIAN_POINT('',(-35.772380362546,-80.410462971645,8.71611085665829));
#231051=CARTESIAN_POINT('Origin',(-26.7135671501587,-80.4118443554994,11.6594977280796));
#231052=CARTESIAN_POINT('',(-47.4507386431337,-55.0586818370776,5.20033345065833));
#231053=CARTESIAN_POINT('Ctrl Pts',(-47.4507386431337,-55.0586818370776,
5.20033345065833));
#231054=CARTESIAN_POINT('Ctrl Pts',(-43.5579525496045,-63.5092755486001,
6.37225925265831));
#231055=CARTESIAN_POINT('Ctrl Pts',(-39.6651664560752,-71.9598692601225,
7.5441850546583));
#231056=CARTESIAN_POINT('Ctrl Pts',(-35.772380362546,-80.410462971645,8.71611085665829));
#231057=CARTESIAN_POINT('Ctrl Pts',(-43.4983577367058,-55.0592845379502,
5.20033345065833));
#231058=CARTESIAN_POINT('Ctrl Pts',(-40.7020688473266,-63.5097110439415,
5.68431667343511));
#231059=CARTESIAN_POINT('Ctrl Pts',(-37.8980754864847,-71.9601387247922,
6.16825221785655));
#231060=CARTESIAN_POINT('Ctrl Pts',(-35.1017865971054,-80.4105652307835,
6.65223544063333));
#231061=CARTESIAN_POINT('Ctrl Pts',(-35.5935959238501,-55.0604899396953,
5.20033345065833));
#231062=CARTESIAN_POINT('Ctrl Pts',(-34.4944177398138,-63.5106576522273,
4.46899475571616));
#231063=CARTESIAN_POINT('Ctrl Pts',(-33.3961883198064,-71.9608252200817,
3.73967219696222));
#231064=CARTESIAN_POINT('Ctrl Pts',(-32.2970101357701,-80.4109929326137,
3.00833350202005));
#231065=CARTESIAN_POINT('Ctrl Pts',(-23.7364532045666,-55.0622980423129,
5.20033345065832));
#231066=CARTESIAN_POINT('Ctrl Pts',(-24.3512423522977,-63.5122043909409,
3.94128138247688));
#231067=CARTESIAN_POINT('Ctrl Pts',(-24.9624352628636,-71.962111287961,
2.68045533538991));
#231068=CARTESIAN_POINT('Ctrl Pts',(-25.5772244105948,-80.412017636589,
1.42140326720847));
#231069=CARTESIAN_POINT('Ctrl Pts',(-13.8555009384969,-55.0638047944943,
5.20033345065833));
#231070=CARTESIAN_POINT('Ctrl Pts',(-16.0384291351017,-63.5134720167221,
4.77862122231365));
#231071=CARTESIAN_POINT('Ctrl Pts',(-18.223785052663,-71.9631388687452,
4.35810721946215));
#231072=CARTESIAN_POINT('Ctrl Pts',(-20.4067132492678,-80.412806090973,
3.93639499111747));
#231073=CARTESIAN_POINT('Ctrl Pts',(-7.92692957885517,-55.0647088458031,
5.20033345065833));
#231074=CARTESIAN_POINT('Ctrl Pts',(-11.4641701760607,-63.5141695481845,
5.68796015979392));
#231075=CARTESIAN_POINT('Ctrl Pts',(-14.9966951608683,-71.9636309696522,
6.1722137137664));
#231076=CARTESIAN_POINT('Ctrl Pts',(-18.5339357580738,-80.4130916720335,
6.65984042290199));
#231077=CARTESIAN_POINT('Ctrl Pts',(-5.95073912564124,-55.0650101962394,
5.20033345065833));
#231078=CARTESIAN_POINT('Ctrl Pts',(-9.99265244198979,-63.5143939407984,
6.01480135785134));
#231079=CARTESIAN_POINT('Ctrl Pts',(-14.0345657583383,-71.9637776853573,
6.82926926504435));
#231080=CARTESIAN_POINT('Ctrl Pts',(-18.0764790746869,-80.4131614299163,
7.64373717223736));
#231081=CARTESIAN_POINT('',(-39.9728873771887,-55.0598221389841,5.20033345065833));
#231082=CARTESIAN_POINT('',(-37.3257387608539,-55.0602258042225,5.20033345065833));
#231083=CARTESIAN_POINT('',(-31.421768220576,-80.4111263987818,3.37949367221952));
#231084=CARTESIAN_POINT('Origin',(-26.7135671501587,-80.4118443554994,11.6594977280796));
#231085=CARTESIAN_POINT('',(-22.6711483714253,-80.4124607858967,3.03485425502185));
#231086=CARTESIAN_POINT('Origin',(-26.7135671501587,-80.4118443554994,11.6594977280796));
#231087=CARTESIAN_POINT('',(-18.0764790746869,-80.4131614299163,7.64373717223736));
#231088=CARTESIAN_POINT('Origin',(-26.7135671501587,-80.4118443554994,11.6594977280796));
#231089=CARTESIAN_POINT('',(-5.95073912564126,-55.0650101962394,5.20033345065833));
#231090=CARTESIAN_POINT('',(-5.95073912564126,-55.0650101962394,5.20033345065833));
#231091=CARTESIAN_POINT('',(-11.328590416002,-55.0641901245556,5.20033345065833));
#231092=CARTESIAN_POINT('',(-37.3257387608539,-55.0602258042225,5.20033345065833));
#231093=CARTESIAN_POINT('',(-37.3257387608539,-55.0602258042225,5.20033345065833));
#231094=CARTESIAN_POINT('Ctrl Pts',(-5.95073912564126,-55.0650101962394,
5.20033345065833));
#231095=CARTESIAN_POINT('Ctrl Pts',(-9.9926524419898,-63.5143939407984,
6.01480135785134));
#231096=CARTESIAN_POINT('Ctrl Pts',(-14.0345657583383,-71.9637776853573,
6.82926926504435));
#231097=CARTESIAN_POINT('Ctrl Pts',(-18.0764790746869,-80.4131614299163,
7.64373717223736));
#231098=CARTESIAN_POINT('Ctrl Pts',(-5.95073912564129,-55.0650101964417,
9.53366678399166));
#231099=CARTESIAN_POINT('Ctrl Pts',(-9.65531313800542,-63.5144453820343,
9.62247944446926));
#231100=CARTESIAN_POINT('Ctrl Pts',(-13.3688072746551,-71.9638792073919,
9.71238485367587));
#231101=CARTESIAN_POINT('Ctrl Pts',(-17.0733812870192,-80.4133143929845,
9.80119751415346));
#231102=CARTESIAN_POINT('Ctrl Pts',(-5.95073912564132,-55.0650101966441,
13.867000117325));
#231103=CARTESIAN_POINT('Ctrl Pts',(-9.60400535840487,-63.514453206162,
13.3580297513076));
#231104=CARTESIAN_POINT('Ctrl Pts',(-13.2662583959102,-71.9638948452769,
12.8490517985512));
#231105=CARTESIAN_POINT('Ctrl Pts',(-16.9195246286738,-80.4133378547948,
12.3400814325338));
#231106=CARTESIAN_POINT('Ctrl Pts',(-5.95073912564135,-55.0650101968464,
18.2003334506583));
#231107=CARTESIAN_POINT('Ctrl Pts',(-9.85207739635134,-63.5144153776822,
17.0011838336059));
#231108=CARTESIAN_POINT('Ctrl Pts',(-13.7534156670613,-71.963820558518,
15.8020342165534));
#231109=CARTESIAN_POINT('Ctrl Pts',(-17.6547539377713,-80.4132257393538,
14.6028845995009));
#231110=CARTESIAN_POINT('',(-5.95073912564128,-55.0650101963965,8.56396981429469));
#231111=CARTESIAN_POINT('Origin',(-26.7135671501587,-80.4118443554994,11.6594977280796));
#231112=CARTESIAN_POINT('Origin',(-26.7135671501587,-80.4118443554994,11.6594977280796));
#231113=CARTESIAN_POINT('',(-26.7174404109466,-105.811844060627,21.1844977268928));
#231114=CARTESIAN_POINT('Origin',(-26.7174404109466,-105.811844060182,11.6594977268928));
#231115=CARTESIAN_POINT('',(-26.7135671501587,-80.4118443559445,21.1844977280796));
#231116=CARTESIAN_POINT('Origin',(-26.7135671501587,-80.4118443554994,11.6594977280796));
#231117=CARTESIAN_POINT('',(-26.7174404109466,-105.811844060698,22.7094977268928));
#231118=CARTESIAN_POINT('Origin',(-26.7174404109466,-105.811844060182,11.6594977268928));
#231119=CARTESIAN_POINT('',(-26.7135671501587,-80.4118443560157,22.7094977280796));
#231120=CARTESIAN_POINT('',(-26.7135671501587,-80.4118443560157,22.7094977280796));
#231121=CARTESIAN_POINT('',(-31.5972854836667,-80.4110996349019,21.5717020583156));
#231122=CARTESIAN_POINT('Origin',(-26.7135671501587,-80.4118443554994,11.6594977280796));
#231123=CARTESIAN_POINT('',(-31.6542627413313,-80.4110909454816,1.7755700417931));
#231124=CARTESIAN_POINT('Origin',(-26.7135671501587,-80.4118443554994,11.6594977280796));
#231125=CARTESIAN_POINT('',(-21.7790604058596,-80.4125968208525,1.77247883337415));
#231126=CARTESIAN_POINT('Origin',(-26.7135671501587,-80.4118443554994,11.6594977280796));
#231127=CARTESIAN_POINT('',(-21.8360655946199,-80.4125881290233,21.5747626273406));
#231128=CARTESIAN_POINT('Origin',(-26.7135671501587,-80.4118443554994,11.6594977280796));
#231129=CARTESIAN_POINT('Origin',(-26.7135671501587,-80.4118443554994,11.6594977280796));
#231130=CARTESIAN_POINT('Origin',(-26.7174404109466,-105.811844060182,11.6594977268928));
#231131=CARTESIAN_POINT('Ctrl Pts',(-26.7007388843875,-55.0618460173355,
19.7003334506583));
#231132=CARTESIAN_POINT('Ctrl Pts',(-26.7044041031793,-62.3047026855299,
20.5600946727787));
#231133=CARTESIAN_POINT('Ctrl Pts',(-26.7086801917697,-70.7547021317566,
21.5631494319191));
#231134=CARTESIAN_POINT('Ctrl Pts',(-26.71295628036,-79.2047015779833,22.5662041910595));
#231135=CARTESIAN_POINT('Ctrl Pts',(-26.7135671501587,-80.4118443560157,
22.7094977280796));
#231136=CARTESIAN_POINT('Ctrl Pts',(-28.471572197132,-55.0615759819295,
19.7003334506583));
#231137=CARTESIAN_POINT('Ctrl Pts',(-28.2637723218309,-62.3044648965596,
20.5601708262707));
#231138=CARTESIAN_POINT('Ctrl Pts',(-28.0213517343272,-70.7545019617065,
21.5630791792927));
#231139=CARTESIAN_POINT('Ctrl Pts',(-27.7789202221543,-79.2045390285193,
22.5661914988109));
#231140=CARTESIAN_POINT('Ctrl Pts',(-27.7442869096041,-80.4116871809577,
22.7094977280796));
#231141=CARTESIAN_POINT('Ctrl Pts',(-32.0132469852275,-55.0610359098729,
19.7003407623839));
#231142=CARTESIAN_POINT('Ctrl Pts',(-31.3824986755499,-62.3039893201528,
20.4771391207577));
#231143=CARTESIAN_POINT('Ctrl Pts',(-30.6466199742574,-70.7541016330112,
21.3833857160357));
#231144=CARTESIAN_POINT('Ctrl Pts',(-29.9107461918222,-79.2042139451195,
22.2896480529446));
#231145=CARTESIAN_POINT('Ctrl Pts',(-29.8056214735426,-80.4113728468328,
22.4191144460069));
#231146=CARTESIAN_POINT('Ctrl Pts',(-37.3257382388143,-55.0602258049793,
19.7003414616029));
#231147=CARTESIAN_POINT('Ctrl Pts',(-35.9918715904654,-62.3032864341683,
20.1136215283975));
#231148=CARTESIAN_POINT('Ctrl Pts',(-34.4357394084772,-70.7535238279392,
20.595786618179));
#231149=CARTESIAN_POINT('Ctrl Pts',(-32.8795677128607,-79.2037612277355,
21.0779473626159));
#231150=CARTESIAN_POINT('Ctrl Pts',(-32.6572566048026,-80.410937999267,
21.1468273737484));
#231151=CARTESIAN_POINT('Ctrl Pts',(-42.6382797013379,-55.0594156924293,
19.7003682364557));
#231152=CARTESIAN_POINT('Ctrl Pts',(-40.4691308902939,-62.3026036942563,
19.5391260486643));
#231153=CARTESIAN_POINT('Ctrl Pts',(-37.9383646242868,-70.7529897105165,
19.3508751286808));
#231154=CARTESIAN_POINT('Ctrl Pts',(-35.4076786897713,-79.2033757145269,
19.1627412851711));
#231155=CARTESIAN_POINT('Ctrl Pts',(-35.0461538879306,-80.4105737148314,
19.1358675872059));
#231156=CARTESIAN_POINT('Ctrl Pts',(-46.1798965358925,-55.0588756292104,
19.7003623255092));
#231157=CARTESIAN_POINT('Ctrl Pts',(-43.3305029709217,-62.302167361934,
19.0454093436098));
#231158=CARTESIAN_POINT('Ctrl Pts',(-40.0059646352613,-70.752674420934,
18.2811471866503));
#231159=CARTESIAN_POINT('Ctrl Pts',(-36.6816394489261,-79.2031814474305,
17.5170153805865));
#231160=CARTESIAN_POINT('Ctrl Pts',(-36.2067405214309,-80.4103967362177,
17.40785655027));
#231161=CARTESIAN_POINT('Ctrl Pts',(-48.0817605285588,-55.0585856128596,
19.7004357256386));
#231162=CARTESIAN_POINT('Ctrl Pts',(-44.8269092502757,-62.3019391740534,
18.7608583282575));
#231163=CARTESIAN_POINT('Ctrl Pts',(-41.0294713958235,-70.7525183457617,
17.6646329807816));
#231164=CARTESIAN_POINT('Ctrl Pts',(-37.2321300946818,-79.2030975027462,
16.5684524728054));
#231165=CARTESIAN_POINT('Ctrl Pts',(-36.6896548816346,-80.4103230962785,
16.4118562399086));
#231166=CARTESIAN_POINT('Ctrl Pts',(-48.3432916521805,-55.0585457318233,
19.648282558906));
#231167=CARTESIAN_POINT('Ctrl Pts',(-45.0323218412809,-62.3019078505639,
18.6842406550107));
#231168=CARTESIAN_POINT('Ctrl Pts',(-41.1693653997873,-70.7524970132384,
17.5594532424272));
#231169=CARTESIAN_POINT('Ctrl Pts',(-37.3065462314533,-79.2030861549798,
16.4347281317208));
#231170=CARTESIAN_POINT('Ctrl Pts',(-36.7547179296367,-80.4103131747699,
16.2740544810716));
#231171=CARTESIAN_POINT('Ctrl Pts',(-48.7323045677914,-55.0584864110046,
19.3890191625613));
#231172=CARTESIAN_POINT('Ctrl Pts',(-45.3412972840006,-62.3018607347063,
18.4294841495818));
#231173=CARTESIAN_POINT('Ctrl Pts',(-41.3849338655497,-70.7524641410655,
17.3099838409665));
#231174=CARTESIAN_POINT('Ctrl Pts',(-37.4287336658496,-79.2030675225352,
16.1905206348621));
#231175=CARTESIAN_POINT('Ctrl Pts',(-36.8635657852178,-80.4102965764855,
16.0305981326988));
#231176=CARTESIAN_POINT('Ctrl Pts',(-48.9254610876916,-55.0584569564371,
19.0277998715053));
#231177=CARTESIAN_POINT('Ctrl Pts',(-45.5042601945918,-62.301835884382,
18.1111251256339));
#231178=CARTESIAN_POINT('Ctrl Pts',(-41.5130223525942,-70.7524446087647,
17.0417831137554));
#231179=CARTESIAN_POINT('Ctrl Pts',(-37.5216430140637,-79.2030533547242,
15.9723441192363));
#231180=CARTESIAN_POINT('Ctrl Pts',(-36.9514428652137,-80.4102831760483,
15.8195649949244));
#231181=CARTESIAN_POINT('Ctrl Pts',(-48.950590921309,-55.0584531243619,
18.7656919081572));
#231182=CARTESIAN_POINT('Ctrl Pts',(-45.5381695669936,-62.3018307135113,
17.8833997829453));
#231183=CARTESIAN_POINT('Ctrl Pts',(-41.5569968573767,-70.7524379030581,
16.8540942099662));
#231184=CARTESIAN_POINT('Ctrl Pts',(-37.5758366873004,-79.2030450906924,
15.8247580836386));
#231185=CARTESIAN_POINT('Ctrl Pts',(-37.0070997949145,-80.410274688884,
15.6777093961033));
#231186=CARTESIAN_POINT('Ctrl Pts',(-48.9507838713004,-55.0584530949085,
18.1170022095055));
#231187=CARTESIAN_POINT('Ctrl Pts',(-45.577192785446,-62.3018247628116,
17.3194161452434));
#231188=CARTESIAN_POINT('Ctrl Pts',(-41.6413227118826,-70.7524250441375,
16.3889121211505));
#231189=CARTESIAN_POINT('Ctrl Pts',(-37.705464608941,-79.2030253236378,
15.4583967817711));
#231190=CARTESIAN_POINT('Ctrl Pts',(-37.1431994279652,-80.410253934955,
15.3254657710607));
#231191=CARTESIAN_POINT('Ctrl Pts',(-48.9506955519911,-55.0584531083218,
16.9502826314515));
#231192=CARTESIAN_POINT('Ctrl Pts',(-45.6387335700085,-62.3018153783738,
16.30183010282));
#231193=CARTESIAN_POINT('Ctrl Pts',(-41.7747292380962,-70.7524047008588,
15.5453391595725));
#231194=CARTESIAN_POINT('Ctrl Pts',(-37.9107671178251,-79.2029940169068,
14.7888161309167));
#231195=CARTESIAN_POINT('Ctrl Pts',(-37.3587734541613,-80.4102210619155,
14.6807407094781));
#231196=CARTESIAN_POINT('Ctrl Pts',(-48.950746902443,-55.0584531003823,
14.6170024971328));
#231197=CARTESIAN_POINT('Ctrl Pts',(-45.7274618423423,-62.3018018480522,
14.2570452067413));
#231198=CARTESIAN_POINT('Ctrl Pts',(-41.9669061587712,-70.7523753956081,
13.8371094216615));
#231199=CARTESIAN_POINT('Ctrl Pts',(-38.2063994153165,-79.202948935701,
13.4171611628233));
#231200=CARTESIAN_POINT('Ctrl Pts',(-37.669185238633,-80.4101737269793,
13.3571682810914));
#231201=CARTESIAN_POINT('Ctrl Pts',(-48.9507627798057,-55.0584530977703,
10.5335500688194));
#231202=CARTESIAN_POINT('Ctrl Pts',(-45.7904429879783,-62.3017922438524,
10.6611909265553));
#231203=CARTESIAN_POINT('Ctrl Pts',(-42.1034782749313,-70.7523545695047,
10.8101367058503));
#231204=CARTESIAN_POINT('Ctrl Pts',(-38.4164484976628,-79.2029169050786,
10.9590552216775));
#231205=CARTESIAN_POINT('Ctrl Pts',(-37.8897285323582,-80.4101400960923,
10.9803286979668));
#231206=CARTESIAN_POINT('Ctrl Pts',(-48.9507089210814,-55.0584531058196,
7.03380640017566));
#231207=CARTESIAN_POINT('Ctrl Pts',(-45.6823569148119,-62.3018087258167,
7.57942893562639));
#231208=CARTESIAN_POINT('Ctrl Pts',(-41.8687748660378,-70.7523903594431,
8.21604794066169));
#231209=CARTESIAN_POINT('Ctrl Pts',(-38.0556304059337,-79.2029719263414,
8.85261546214864));
#231210=CARTESIAN_POINT('Ctrl Pts',(-37.5109050715555,-80.4101978630076,
8.94355255139043));
#231211=CARTESIAN_POINT('Ctrl Pts',(-48.9508729670072,-55.058453080689,
4.56921061029099));
#231212=CARTESIAN_POINT('Ctrl Pts',(-45.5344514621049,-62.3018312799054,
5.4367722208724));
#231213=CARTESIAN_POINT('Ctrl Pts',(-41.5487256313133,-70.7524391638551,
6.44897169014561));
#231214=CARTESIAN_POINT('Ctrl Pts',(-37.5629137422869,-79.203047060928,
7.46113278807239));
#231215=CARTESIAN_POINT('Ctrl Pts',(-36.9935101581365,-80.4102767607974,
7.60572638983596));
#231216=CARTESIAN_POINT('Ctrl Pts',(-48.8986173305632,-55.0584610491693,
4.30795307536339));
#231217=CARTESIAN_POINT('Ctrl Pts',(-45.4810961590371,-62.3018394160761,
5.20959432682425));
#231218=CARTESIAN_POINT('Ctrl Pts',(-41.4938435058917,-70.7524475328537,
6.26191091259613));
#231219=CARTESIAN_POINT('Ctrl Pts',(-37.5067162399516,-79.2030556305111,
7.31387913900314));
#231220=CARTESIAN_POINT('Ctrl Pts',(-36.9371293780305,-80.4102853583289,
7.46415268091329));
#231221=CARTESIAN_POINT('Ctrl Pts',(-48.6026461961565,-55.0585061819596,
3.86248828155052));
#231222=CARTESIAN_POINT('Ctrl Pts',(-45.2356885847223,-62.3018768384018,
4.81136007407869));
#231223=CARTESIAN_POINT('Ctrl Pts',(-41.307758717799,-70.7524759090157,
5.91825788993495));
#231224=CARTESIAN_POINT('Ctrl Pts',(-37.3796664190363,-79.203075004399,
7.02525911917525));
#231225=CARTESIAN_POINT('Ctrl Pts',(-36.8185068171306,-80.4103034471393,
7.18340441792994));
#231226=CARTESIAN_POINT('Ctrl Pts',(-48.2128796809972,-55.0585656176755,
3.69938718088665));
#231227=CARTESIAN_POINT('Ctrl Pts',(-44.9300386996893,-62.301923447123,
4.63547978526928));
#231228=CARTESIAN_POINT('Ctrl Pts',(-41.1001512802046,-70.7525075671861,
5.72755085555103));
#231229=CARTESIAN_POINT('Ctrl Pts',(-37.2701825995715,-79.2030916996409,
6.81965397772408));
#231230=CARTESIAN_POINT('Ctrl Pts',(-36.7230424360202,-80.4103180045488,
6.97566941178785));
#231231=CARTESIAN_POINT('Ctrl Pts',(-47.5078042796202,-55.0586731350353,
3.70081206894823));
#231232=CARTESIAN_POINT('Ctrl Pts',(-44.3752911278473,-62.3020080408993,
4.53105243504648));
#231233=CARTESIAN_POINT('Ctrl Pts',(-40.7208048397021,-70.7525654139358,
5.4997017744887));
#231234=CARTESIAN_POINT('Ctrl Pts',(-37.0662211088632,-79.2031228018313,
6.46832026646885));
#231235=CARTESIAN_POINT('Ctrl Pts',(-36.5441355835677,-80.410345286142,
6.60669366081855));
#231236=CARTESIAN_POINT('Ctrl Pts',(-46.6225994195551,-55.0588081204413,
3.70028810293985));
#231237=CARTESIAN_POINT('Ctrl Pts',(-43.6741185635806,-62.302114963107,
4.40049652365004));
#231238=CARTESIAN_POINT('Ctrl Pts',(-40.2343577764294,-70.7526395925193,
5.2172385280587));
#231239=CARTESIAN_POINT('Ctrl Pts',(-36.7944812041409,-79.2031642395878,
6.03412603442937));
#231240=CARTESIAN_POINT('Ctrl Pts',(-36.3030677281451,-80.4103820466988,
6.15082743788107));
#231241=CARTESIAN_POINT('Ctrl Pts',(-44.8516649193627,-55.0590781712775,
3.70054488415871));
#231242=CARTESIAN_POINT('Ctrl Pts',(-42.2535135356273,-62.3023315919857,
4.1504638068693));
#231243=CARTESIAN_POINT('Ctrl Pts',(-39.2225167995506,-70.7527938887154,
4.67520524651125));
#231244=CARTESIAN_POINT('Ctrl Pts',(-36.1913641066074,-79.2032562092272,
5.20008885049006));
#231245=CARTESIAN_POINT('Ctrl Pts',(-35.7583388759848,-80.4104651126786,
5.27507533760849));
#231246=CARTESIAN_POINT('Ctrl Pts',(-41.7528042499231,-55.0595507183506,
3.70031734390495));
#231247=CARTESIAN_POINT('Ctrl Pts',(-39.722864817881,-62.3027174920674,
3.74247441868784));
#231248=CARTESIAN_POINT('Ctrl Pts',(-37.3545928263274,-70.7530787294917,
3.79171064336076));
#231249=CARTESIAN_POINT('Ctrl Pts',(-34.9863289160643,-79.2034399656836,
3.84090094167939));
#231250=CARTESIAN_POINT('Ctrl Pts',(-34.6480056773907,-80.4106344279698,
3.84792712080987));
#231251=CARTESIAN_POINT('Ctrl Pts',(-37.3256697315362,-55.0602258146788,
3.7004318204473));
#231252=CARTESIAN_POINT('Ctrl Pts',(-35.9918070286506,-62.3032864432262,
3.26383218550181));
#231253=CARTESIAN_POINT('Ctrl Pts',(-34.4358581744659,-70.7535238089948,
2.75418492978004));
#231254=CARTESIAN_POINT('Ctrl Pts',(-32.8797148499022,-79.2037612044183,
2.2447813177658));
#231255=CARTESIAN_POINT('Ctrl Pts',(-32.6574043994213,-80.4109379758429,
2.17201471194155));
#231256=CARTESIAN_POINT('Ctrl Pts',(-32.013226619387,-55.0610359122313,
3.70035129008663));
#231257=CARTESIAN_POINT('Ctrl Pts',(-31.3824806627733,-62.3039893220786,
2.90018442243892));
#231258=CARTESIAN_POINT('Ctrl Pts',(-30.6466091179329,-70.7541016337595,
1.96668930727655));
#231259=CARTESIAN_POINT('Ctrl Pts',(-29.9107386673712,-79.2042139452736,
1.03316566989598));
#231260=CARTESIAN_POINT('Ctrl Pts',(-29.8056143412689,-80.4113728469148,
0.899804525288026));
#231261=CARTESIAN_POINT('Ctrl Pts',(-26.7006660933772,-55.0618460276884,
3.70033388727421));
#231262=CARTESIAN_POINT('Ctrl Pts',(-26.7043347607867,-62.3047026952733,
2.77573568199355));
#231263=CARTESIAN_POINT('Ctrl Pts',(-26.7087105373015,-70.7547021262012,
1.69702273065715));
#231264=CARTESIAN_POINT('Ctrl Pts',(-26.7130033713881,-79.2047015697769,
0.618322823688475));
#231265=CARTESIAN_POINT('Ctrl Pts',(-26.7136148159563,-80.4118443477077,
0.464223122808365));
#231266=CARTESIAN_POINT('Ctrl Pts',(-21.3882524633991,-55.0626561207452,
3.70036645562664));
#231267=CARTESIAN_POINT('Ctrl Pts',(-22.0263203858878,-62.3054160484231,
2.90019290750792));
#231268=CARTESIAN_POINT('Ctrl Pts',(-22.7707151245073,-70.7553026334339,
1.96654420636806));
#231269=CARTESIAN_POINT('Ctrl Pts',(-23.5151253285787,-79.2051892160865,
1.03299338669854));
#231270=CARTESIAN_POINT('Ctrl Pts',(-23.6214699823269,-80.4123158706995,
0.899631128678751));
#231271=CARTESIAN_POINT('Ctrl Pts',(-16.0755146132945,-55.0634662632426,
3.70018301556783));
#231272=CARTESIAN_POINT('Ctrl Pts',(-17.4167277658642,-62.3061189679106,
3.26359818070727));
#231273=CARTESIAN_POINT('Ctrl Pts',(-18.9816648169517,-70.755880427965,
2.75435396708233));
#231274=CARTESIAN_POINT('Ctrl Pts',(-20.5464385460607,-79.2056419129243,
2.24501892481298));
#231275=CARTESIAN_POINT('Ctrl Pts',(-20.769974071489,-80.4127506970357,
2.17225478566955));
#231276=CARTESIAN_POINT('Ctrl Pts',(-10.7634535450781,-55.0642763025371,
3.70053953398461));
#231277=CARTESIAN_POINT('Ctrl Pts',(-12.9399014776006,-62.3068016417926,
3.8384099770825));
#231278=CARTESIAN_POINT('Ctrl Pts',(-15.4791434538161,-70.7564145295512,
3.99928477521789));
#231279=CARTESIAN_POINT('Ctrl Pts',(-18.0183397196967,-79.2060274242802,
4.16013707621769));
#231280=CARTESIAN_POINT('Ctrl Pts',(-18.3810810417838,-80.4131149808228,
4.18311548340067));
#231281=CARTESIAN_POINT('Ctrl Pts',(-7.22095667680875,-55.0648164999533,
3.69988260603877));
#231282=CARTESIAN_POINT('Ctrl Pts',(-10.0777394713106,-62.3072380945715,
4.33155847261215));
#231283=CARTESIAN_POINT('Ctrl Pts',(-13.4112322339049,-70.7567298665907,
5.06883179729299));
#231284=CARTESIAN_POINT('Ctrl Pts',(-16.7442225602474,-79.2062217152268,
5.80582928427567));
#231285=CARTESIAN_POINT('Ctrl Pts',(-17.2203530259977,-80.4132919809965,
5.91110859537123));
#231286=CARTESIAN_POINT('Ctrl Pts',(-5.32096111549754,-55.0651062313861,
3.70130791551504));
#231287=CARTESIAN_POINT('Ctrl Pts',(-8.58299828938594,-62.3074660285406,
4.61743007098413));
#231288=CARTESIAN_POINT('Ctrl Pts',(-12.3881524849365,-70.756885876648,
5.68569527383512));
#231289=CARTESIAN_POINT('Ctrl Pts',(-16.1937886017387,-79.206305651267,
6.75443211331903));
#231290=CARTESIAN_POINT('Ctrl Pts',(-16.7374614640534,-80.4133656174594,
6.90711913923054));
#231291=CARTESIAN_POINT('Ctrl Pts',(-4.85921066262658,-55.0651766439864,
3.78932697276856));
#231292=CARTESIAN_POINT('Ctrl Pts',(-8.2207663805094,-62.3075212655021,
4.74934904165937));
#231293=CARTESIAN_POINT('Ctrl Pts',(-12.1416492296468,-70.7569234660819,
5.86837552538712));
#231294=CARTESIAN_POINT('Ctrl Pts',(-16.0633402696402,-79.2063255434202,
6.98826838371973));
#231295=CARTESIAN_POINT('Ctrl Pts',(-16.623599555954,-80.4133829803395,
7.14827206186819));
#231296=CARTESIAN_POINT('Ctrl Pts',(-4.48603004792798,-55.0652335505373,
4.23966922912301));
#231297=CARTESIAN_POINT('Ctrl Pts',(-7.91961429495057,-62.3075671883782,
5.15076926717959));
#231298=CARTESIAN_POINT('Ctrl Pts',(-11.925399192796,-70.7569564421924,
6.21368696377685));
#231299=CARTESIAN_POINT('Ctrl Pts',(-15.9312390509174,-79.2063456876257,
7.27663270634951));
#231300=CARTESIAN_POINT('Ctrl Pts',(-16.5035030920878,-80.4134012939325,
7.42848271269227));
#231301=CARTESIAN_POINT('Ctrl Pts',(-4.45104304838029,-55.0652388857437,
4.63506902639368));
#231302=CARTESIAN_POINT('Ctrl Pts',(-7.87069535140401,-62.3075746480725,
5.49394042837086));
#231303=CARTESIAN_POINT('Ctrl Pts',(-11.8604588436366,-70.7569663449974,
6.49608704983702));
#231304=CARTESIAN_POINT('Ctrl Pts',(-15.8500756903584,-79.2063580642843,
7.49812097186006));
#231305=CARTESIAN_POINT('Ctrl Pts',(-16.4200177408624,-80.4134140246724,
7.64126620552293));
#231306=CARTESIAN_POINT('Ctrl Pts',(-4.45027024783182,-55.0652390036188,
5.28328175174932));
#231307=CARTESIAN_POINT('Ctrl Pts',(-7.83124108979692,-62.3075806645022,
6.05757577227199));
#231308=CARTESIAN_POINT('Ctrl Pts',(-11.7759282745673,-70.7569792351349,
6.96109475684381));
#231309=CARTESIAN_POINT('Ctrl Pts',(-15.7204236738422,-79.2063778350131,
7.86446118120611));
#231310=CARTESIAN_POINT('Ctrl Pts',(-16.2839188141698,-80.4134347784937,
7.99351018462656));
#231311=CARTESIAN_POINT('Ctrl Pts',(-4.4506940800742,-55.0652389390428,
6.45028418938125));
#231312=CARTESIAN_POINT('Ctrl Pts',(-7.76996977738825,-62.3075900078479,
7.07538755902669));
#231313=CARTESIAN_POINT('Ctrl Pts',(-11.642624810845,-70.7569995626973,
7.80475541680485));
#231314=CARTESIAN_POINT('Ctrl Pts',(-15.5151352959067,-79.2064091395889,
8.53405339921191));
#231315=CARTESIAN_POINT('Ctrl Pts',(-16.0683479121257,-80.4134676510564,
8.63823729415282));
#231316=CARTESIAN_POINT('Ctrl Pts',(-4.45049393717164,-55.0652389696716,
8.78344639093502));
#231317=CARTESIAN_POINT('Ctrl Pts',(-7.68111741196551,-62.3076035570924,
9.12007587573132));
#231318=CARTESIAN_POINT('Ctrl Pts',(-11.4504099971912,-70.7570288737261,
9.5129516779571));
#231319=CARTESIAN_POINT('Ctrl Pts',(-15.219501552691,-79.206454221015,9.90570488164059));
#231320=CARTESIAN_POINT('Ctrl Pts',(-15.7579387984899,-80.4135149855852,
9.9618097957733));
#231321=CARTESIAN_POINT('Ctrl Pts',(-4.45065115199945,-55.0652389458884,
12.8670509572977));
#231322=CARTESIAN_POINT('Ctrl Pts',(-7.61829345915312,-62.3076131373215,
12.716068567186));
#231323=CARTESIAN_POINT('Ctrl Pts',(-11.3138771352899,-70.7570496938432,
12.5399574436182));
#231324=CARTESIAN_POINT('Ctrl Pts',(-15.0094599578889,-79.2064862504952,
12.3638159761194));
#231325=CARTESIAN_POINT('Ctrl Pts',(-15.5374003424145,-80.4135486157341,
12.3386522444341));
#231326=CARTESIAN_POINT('Ctrl Pts',(-4.45068230572042,-55.0652389413007,
16.3667922094466));
#231327=CARTESIAN_POINT('Ctrl Pts',(-7.72636914655893,-62.3075966569403,
15.7978387445451));
#231328=CARTESIAN_POINT('Ctrl Pts',(-11.5485753946289,-70.7570139046891,
15.1340297328183));
#231329=CARTESIAN_POINT('Ctrl Pts',(-15.3702860575146,-79.2064312280104,
14.4702467049101));
#231330=CARTESIAN_POINT('Ctrl Pts',(-15.9162338643211,-80.4134908472836,
14.3754211274265));
#231331=CARTESIAN_POINT('Ctrl Pts',(-4.45055591816325,-55.0652389606885,
18.8314259363818));
#231332=CARTESIAN_POINT('Ctrl Pts',(-7.87430730094063,-62.3075740978646,
17.9405291886041));
#231333=CARTESIAN_POINT('Ctrl Pts',(-11.8686373674844,-70.7569650983342,
16.9011117105587));
#231334=CARTESIAN_POINT('Ctrl Pts',(-15.8630077906342,-79.2063560926503,
15.861727126107));
#231335=CARTESIAN_POINT('Ctrl Pts',(-16.4336330210971,-80.4134119488463,
15.7132443348107));
#231336=CARTESIAN_POINT('Ctrl Pts',(-4.50281115690619,-55.0652309922688,
19.092683159645));
#231337=CARTESIAN_POINT('Ctrl Pts',(-7.92766311367965,-62.3075659616161,
18.1677072639676));
#231338=CARTESIAN_POINT('Ctrl Pts',(-11.9235186026106,-70.7569567294714,
17.0881719837861));
#231339=CARTESIAN_POINT('Ctrl Pts',(-15.9192051343183,-79.2063475230914,
16.0089806783302));
#231340=CARTESIAN_POINT('Ctrl Pts',(-16.4900137937806,-80.4134033513159,
15.8548180290506));
#231341=CARTESIAN_POINT('Ctrl Pts',(-4.79878308404544,-55.0651858593576,
19.5381488799767));
#231342=CARTESIAN_POINT('Ctrl Pts',(-8.17307085575246,-62.3075285392648,
18.5659425986818));
#231343=CARTESIAN_POINT('Ctrl Pts',(-12.1096042770994,-70.7569283531743,
17.4318247468001));
#231344=CARTESIAN_POINT('Ctrl Pts',(-16.0462553050275,-79.2063281491501,
16.2976004173338));
#231345=CARTESIAN_POINT('Ctrl Pts',(-16.608636600312,-80.413385262468,16.1355660371179));
#231346=CARTESIAN_POINT('Ctrl Pts',(-5.18854978204113,-55.0651264236138,
19.7012502490325));
#231347=CARTESIAN_POINT('Ctrl Pts',(-8.4787213062655,-62.3074819304573,
18.7418223702697));
#231348=CARTESIAN_POINT('Ctrl Pts',(-12.3172113179471,-70.7568966950643,
17.6225325585675));
#231349=CARTESIAN_POINT('Ctrl Pts',(-16.1557389868324,-79.2063114539292,
16.5032057136734));
#231350=CARTESIAN_POINT('Ctrl Pts',(-16.7041009075365,-80.4133707050698,
16.343301067213));
#231351=CARTESIAN_POINT('Ctrl Pts',(-5.89362604097105,-55.0650189061233,
19.6998271309807));
#231352=CARTESIAN_POINT('Ctrl Pts',(-9.03346949761883,-62.3073973365866,
18.8462538506789));
#231353=CARTESIAN_POINT('Ctrl Pts',(-12.6965591712527,-70.7568388480993,
17.8503782983879));
#231354=CARTESIAN_POINT('Ctrl Pts',(-16.3597017550583,-79.206280351544,
16.8545374774416));
#231355=CARTESIAN_POINT('Ctrl Pts',(-16.8830089978329,-80.4133434232879,
16.712275264058));
#231356=CARTESIAN_POINT('Ctrl Pts',(-6.77883483379108,-55.0648839201176,
19.7003539413293));
#231357=CARTESIAN_POINT('Ctrl Pts',(-9.73464636696533,-62.3072904137225,
18.9768074342874));
#231358=CARTESIAN_POINT('Ctrl Pts',(-13.1829997604163,-70.7567646705031,
18.1328525587204));
#231359=CARTESIAN_POINT('Ctrl Pts',(-16.6314341287954,-79.2062389149361,
17.2887392659627));
#231360=CARTESIAN_POINT('Ctrl Pts',(-17.1240693843244,-80.4133066638702,
17.1681481814558));
#231361=CARTESIAN_POINT('Ctrl Pts',(-8.54976768288163,-55.0646138695333,
19.7001102892494));
#231362=CARTESIAN_POINT('Ctrl Pts',(-11.1552488284867,-62.3070737852353,
19.2268617826395));
#231363=CARTESIAN_POINT('Ctrl Pts',(-14.1948704481734,-70.7566103697764,
18.6748478609916));
#231364=CARTESIAN_POINT('Ctrl Pts',(-17.2345843037887,-79.2061469402527,
18.1227391435197));
#231365=CARTESIAN_POINT('Ctrl Pts',(-17.6688311613895,-80.4132235928697,
18.0438643924181));
#231366=CARTESIAN_POINT('Ctrl Pts',(-11.6486442986067,-55.0641413200287,
19.7003266365257));
#231367=CARTESIAN_POINT('Ctrl Pts',(-13.685918946331,-62.3066878818903,
19.6348218520435));
#231368=CARTESIAN_POINT('Ctrl Pts',(-16.0627063733504,-70.7563255424269,
19.5584417910425));
#231369=CARTESIAN_POINT('Ctrl Pts',(-18.4395224077567,-79.2059631986013,
19.4820251528635));
#231370=CARTESIAN_POINT('Ctrl Pts',(-18.7790681823774,-80.4130542922449,
19.4711076887831));
#231371=CARTESIAN_POINT('Ctrl Pts',(-16.0757694840296,-55.063466225124,
19.7002384809814));
#231372=CARTESIAN_POINT('Ctrl Pts',(-17.4169578524224,-62.3061189336113,
20.1135244806642));
#231373=CARTESIAN_POINT('Ctrl Pts',(-18.9815640404936,-70.7558804441655,
20.5957705167869));
#231374=CARTESIAN_POINT('Ctrl Pts',(-20.5462686996495,-79.2056419397038,
21.0779480272173));
#231375=CARTESIAN_POINT('Ctrl Pts',(-20.7698000943816,-80.4127507244517,
21.1468290271644));
#231376=CARTESIAN_POINT('Ctrl Pts',(-21.3882343383887,-55.062656124256,
19.700335109797));
#231377=CARTESIAN_POINT('Ctrl Pts',(-22.0263192581741,-62.3054160494158,
20.4771295534881));
#231378=CARTESIAN_POINT('Ctrl Pts',(-22.7707565680457,-70.755302628021,
21.3833635176483));
#231379=CARTESIAN_POINT('Ctrl Pts',(-23.5151896265563,-79.2051892072746,
22.2896202150245));
#231380=CARTESIAN_POINT('Ctrl Pts',(-23.6215371131872,-80.4123158614679,
22.4190859556397));
#231381=CARTESIAN_POINT('Ctrl Pts',(-24.9299055716431,-55.0621160527415,
19.7003334506583));
#231382=CARTESIAN_POINT('Ctrl Pts',(-25.1450317996096,-62.3049404751231,
20.5601733337361));
#231383=CARTESIAN_POINT('Ctrl Pts',(-25.3960124176043,-70.754902301232,
21.5630768661219));
#231384=CARTESIAN_POINT('Ctrl Pts',(-25.6469930193855,-79.2048641273435,
22.5661910809));
#231385=CARTESIAN_POINT('Ctrl Pts',(-25.6828473907132,-80.4120015310738,
22.7094977280796));
#231386=CARTESIAN_POINT('Ctrl Pts',(-26.7007388843875,-55.0618460173355,
19.7003334506583));
#231387=CARTESIAN_POINT('Ctrl Pts',(-26.7044041031793,-62.3047026855299,
20.5600946727787));
#231388=CARTESIAN_POINT('Ctrl Pts',(-26.7086801917697,-70.7547021317566,
21.5631494319191));
#231389=CARTESIAN_POINT('Ctrl Pts',(-26.71295628036,-79.2047015779833,22.5662041910595));
#231390=CARTESIAN_POINT('Ctrl Pts',(-26.7135671501587,-80.4118443560157,
22.7094977280796));
#231391=CARTESIAN_POINT('',(-26.7007388843875,-55.0618460173355,19.7003334506583));
#231392=CARTESIAN_POINT('',(-41.0504934255083,-55.0596578148855,19.7003334506583));
#231393=CARTESIAN_POINT('Ctrl Pts',(-26.7007388843875,-55.0618460173355,
19.7003334506583));
#231394=CARTESIAN_POINT('Ctrl Pts',(-28.471572197132,-55.0615759819296,
19.7003334506583));
#231395=CARTESIAN_POINT('Ctrl Pts',(-30.2424095911797,-55.0613059459012,
19.7003371065211));
#231396=CARTESIAN_POINT('Ctrl Pts',(-32.0132434971348,-55.0610359104048,
19.700339050989));
#231397=CARTESIAN_POINT('Ctrl Pts',(-33.7840774030898,-55.0607658749084,
19.7003409954569));
#231398=CARTESIAN_POINT('Ctrl Pts',(-35.554907820952,-55.0604958399438,
19.7003412285299));
#231399=CARTESIAN_POINT('Ctrl Pts',(-37.3257466069704,-55.0602258037032,
19.7003458075419));
#231400=CARTESIAN_POINT('Ctrl Pts',(-38.5673353326667,-55.0600364731134,
19.7003490180259));
#231401=CARTESIAN_POINT('Ctrl Pts',(-39.8089281720122,-55.0598471418963,
19.7003543649026));
#231402=CARTESIAN_POINT('Ctrl Pts',(-41.0505155651914,-55.0596578115097,
19.7003583029039));
#231403=CARTESIAN_POINT('',(-47.9507386373205,-55.058605592464,19.7003334506583));
#231404=CARTESIAN_POINT('Ctrl Pts',(-41.0505155651914,-55.0596578115097,
19.7003583029039));
#231405=CARTESIAN_POINT('Ctrl Pts',(-41.5797650575035,-55.0595771059456,
19.7003599815494));
#231406=CARTESIAN_POINT('Ctrl Pts',(-42.1090135602213,-55.0594964005323,
19.7003614041956));
#231407=CARTESIAN_POINT('Ctrl Pts',(-42.6382603328893,-55.0594156953829,
19.7003622962436));
#231408=CARTESIAN_POINT('Ctrl Pts',(-44.4090881186152,-55.0591456608199,
19.7003652809825));
#231409=CARTESIAN_POINT('Ctrl Pts',(-46.1798965358925,-55.0588756292104,
19.7003623255092));
#231410=CARTESIAN_POINT('Ctrl Pts',(-47.9508518200736,-55.058605575205,
19.7004306733761));
#231411=CARTESIAN_POINT('',(-48.9507386256938,-55.0584531018351,18.7003334506583));
#231412=CARTESIAN_POINT('Ctrl Pts',(-47.9508518200736,-55.058605575205,
19.7004306733761));
#231413=CARTESIAN_POINT('Ctrl Pts',(-48.0817605285588,-55.0585856128596,
19.7004357256386));
#231414=CARTESIAN_POINT('Ctrl Pts',(-48.2125260903696,-55.0585656723415,
19.6743591422723));
#231415=CARTESIAN_POINT('Ctrl Pts',(-48.3334821449338,-55.0585472276797,
19.6242832225399));
#231416=CARTESIAN_POINT('Ctrl Pts',(-48.4544381994979,-55.058528783018,
19.5742073028075));
#231417=CARTESIAN_POINT('Ctrl Pts',(-48.5655847468153,-55.0585118342126,
19.500132046709));
#231418=CARTESIAN_POINT('Ctrl Pts',(-48.6580268778591,-55.0584977376537,
19.4075243209091));
#231419=CARTESIAN_POINT('Ctrl Pts',(-48.7966900744248,-55.0584765928154,
19.2686127322093));
#231420=CARTESIAN_POINT('Ctrl Pts',(-48.8932683343749,-55.0584618655317,
19.0880030866813));
#231421=CARTESIAN_POINT('Ctrl Pts',(-48.9315484307722,-55.0584560281685,
18.895414945916));
#231422=CARTESIAN_POINT('Ctrl Pts',(-48.9443084629046,-55.0584540823807,
18.8312188989942));
#231423=CARTESIAN_POINT('Ctrl Pts',(-48.950590921309,-55.0584531243619,
18.7656919081572));
#231424=CARTESIAN_POINT('Ctrl Pts',(-48.9506103862825,-55.0584531213906,
18.7002514917208));
#231425=CARTESIAN_POINT('',(-48.9507386256937,-55.058453101181,4.70033345065833));
#231426=CARTESIAN_POINT('Ctrl Pts',(-48.9506103862825,-55.0584531213906,
18.7002514917208));
#231427=CARTESIAN_POINT('Ctrl Pts',(-48.9507838713004,-55.0584530949085,
18.1170022095055));
#231428=CARTESIAN_POINT('Ctrl Pts',(-48.9507397116457,-55.0584531016152,
17.5336424204785));
#231429=CARTESIAN_POINT('Ctrl Pts',(-48.9507240506249,-55.0584531039761,
16.9503025091752));
#231430=CARTESIAN_POINT('Ctrl Pts',(-48.9507083896041,-55.0584531063369,
16.3669625978718));
#231431=CARTESIAN_POINT('Ctrl Pts',(-48.9507212272171,-55.0584531043521,
15.7836425642922));
#231432=CARTESIAN_POINT('Ctrl Pts',(-48.9507305416906,-55.0584531029044,
15.2003124262717));
#231433=CARTESIAN_POINT('Ctrl Pts',(-48.9507491706377,-55.0584531000092,
14.0336521502308));
#231434=CARTESIAN_POINT('Ctrl Pts',(-48.950753707027,-55.0584530992629,
12.866951456427));
#231435=CARTESIAN_POINT('Ctrl Pts',(-48.9507507469839,-55.0584530996598,
11.7002905862641));
#231436=CARTESIAN_POINT('Ctrl Pts',(-48.9507448268976,-55.0584531004535,
9.36696884593814));
#231437=CARTESIAN_POINT('Ctrl Pts',(-48.9507089210814,-55.0584531058197,
7.03380640017565));
#231438=CARTESIAN_POINT('Ctrl Pts',(-48.9508642529119,-55.058453082024,
4.70012957408896));
#231439=CARTESIAN_POINT('',(-47.9507386373204,-55.0586055917165,3.70033345065832));
#231440=CARTESIAN_POINT('Ctrl Pts',(-48.9508642529119,-55.058453082024,
4.70012957408897));
#231441=CARTESIAN_POINT('Ctrl Pts',(-48.9508729670072,-55.058453080689,
4.56921061029099));
#231442=CARTESIAN_POINT('Ctrl Pts',(-48.9247451487852,-55.0584570649292,
4.43858184282718));
#231443=CARTESIAN_POINT('Ctrl Pts',(-48.8746848478734,-55.058464698648,
4.31758435986868));
#231444=CARTESIAN_POINT('Ctrl Pts',(-48.8246245469615,-55.0584723323669,
4.19658687691017));
#231445=CARTESIAN_POINT('Ctrl Pts',(-48.7506317633599,-55.0584836155645,
4.08522067845696));
#231446=CARTESIAN_POINT('Ctrl Pts',(-48.6579958503855,-55.0584977416646,
3.99285420163661));
#231447=CARTESIAN_POINT('Ctrl Pts',(-48.4727240244367,-55.0585259938649,
3.8081212479959));
#231448=CARTESIAN_POINT('Ctrl Pts',(-48.2128796809972,-55.0585656176755,
3.69938718088664));
#231449=CARTESIAN_POINT('Ctrl Pts',(-47.9508693397393,-55.0586055717855,
3.69991667802489));
#231450=CARTESIAN_POINT('',(-41.2539076230537,-55.0596267953887,3.70033345065833));
#231451=CARTESIAN_POINT('Ctrl Pts',(-47.9508693397393,-55.0586055717855,
3.69991667802488));
#231452=CARTESIAN_POINT('Ctrl Pts',(-47.5078042796202,-55.0586731350353,
3.70081206894823));
#231453=CARTESIAN_POINT('Ctrl Pts',(-47.0652018495876,-55.0587406277383,
3.70055008594404));
#231454=CARTESIAN_POINT('Ctrl Pts',(-46.6225338220473,-55.0588081304443,
3.7004511920943));
#231455=CARTESIAN_POINT('Ctrl Pts',(-46.179865794507,-55.0588756331504,
3.70035229824456));
#231456=CARTESIAN_POINT('Ctrl Pts',(-45.7371321694589,-55.0589431458594,
3.70041649354928));
#231457=CARTESIAN_POINT('Ctrl Pts',(-45.294411625644,-55.0590106565737,
3.70044845516891));
#231458=CARTESIAN_POINT('Ctrl Pts',(-44.4089705380142,-55.0591456780022,
3.70051237840818));
#231459=CARTESIAN_POINT('Ctrl Pts',(-43.5235817753172,-55.0592806914517,
3.7004473669071));
#231460=CARTESIAN_POINT('Ctrl Pts',(-42.63818029896,-55.0594157068399,3.70041165767587));
#231461=CARTESIAN_POINT('Ctrl Pts',(-42.1767445181646,-55.0594860714515,
3.70039304745505));
#231462=CARTESIAN_POINT('Ctrl Pts',(-41.7153052842414,-55.0595564365898,
3.70038239595587));
#231463=CARTESIAN_POINT('Ctrl Pts',(-41.2538638459,-55.0596268020642,3.70037698670559));
#231464=CARTESIAN_POINT('',(-12.1475701457211,-55.0640652377883,3.70033345065832));
#231465=CARTESIAN_POINT('Ctrl Pts',(-41.2538638459,-55.0596268020642,3.70037698670559));
#231466=CARTESIAN_POINT('Ctrl Pts',(-39.9444806201653,-55.059826470677,
3.70036163745217));
#231467=CARTESIAN_POINT('Ctrl Pts',(-38.6350796445939,-55.0600261419964,
3.700388498456));
#231468=CARTESIAN_POINT('Ctrl Pts',(-37.3256894498554,-55.0602258116719,
3.70039550341205));
#231469=CARTESIAN_POINT('Ctrl Pts',(-35.5548553608198,-55.0604958471963,
3.70040497699374));
#231470=CARTESIAN_POINT('Ctrl Pts',(-33.7840409901034,-55.0607658797138,
3.70037813354019));
#231471=CARTESIAN_POINT('Ctrl Pts',(-32.0132070504102,-55.0610359152154,
3.70036181134467));
#231472=CARTESIAN_POINT('Ctrl Pts',(-30.2423731107171,-55.061305950717,
3.70034548914916));
#231473=CARTESIAN_POINT('Ctrl Pts',(-28.4715196020471,-55.0615759892027,
3.70033968821169));
#231474=CARTESIAN_POINT('Ctrl Pts',(-26.7006905760491,-55.061846023955,
3.70034221580168));
#231475=CARTESIAN_POINT('Ctrl Pts',(-24.9298615500512,-55.0621160587073,
3.70034474339169));
#231476=CARTESIAN_POINT('Ctrl Pts',(-23.1590570067251,-55.0623860897263,
3.70035559950916));
#231477=CARTESIAN_POINT('Ctrl Pts',(-21.3881984267113,-55.0626561289853,
3.70033045422476));
#231478=CARTESIAN_POINT('Ctrl Pts',(-19.6173398466976,-55.0629261682443,
3.70030530894037));
#231479=CARTESIAN_POINT('Ctrl Pts',(-17.8464272299961,-55.0631962157435,
3.7002441622541));
#231480=CARTESIAN_POINT('Ctrl Pts',(-16.0756274102759,-55.0634662460421,
3.7002730086471));
#231481=CARTESIAN_POINT('Ctrl Pts',(-14.7662625549556,-55.0636659118536,
3.70029433824786));
#231482=CARTESIAN_POINT('Ctrl Pts',(-13.4569593704802,-55.0638655682608,
3.700364870843));
#231483=CARTESIAN_POINT('Ctrl Pts',(-12.1475587747459,-55.0640652395223,
3.70035780863017));
#231484=CARTESIAN_POINT('',(-5.45073913145458,-55.0650864414605,3.70033345065832));
#231485=CARTESIAN_POINT('Ctrl Pts',(-12.1475587747459,-55.0640652395223,
3.70035780863017));
#231486=CARTESIAN_POINT('Ctrl Pts',(-11.6861112150205,-55.0641356059302,
3.7003553198266));
#231487=CARTESIAN_POINT('Ctrl Pts',(-11.2246515574284,-55.0642059741828,
3.7003431942351));
#231488=CARTESIAN_POINT('Ctrl Pts',(-10.7631728393802,-55.064276345342,
3.70031588226202));
#231489=CARTESIAN_POINT('Ctrl Pts',(-8.99220511094344,-55.0645464012452,
3.70021107001169));
#231490=CARTESIAN_POINT('Ctrl Pts',(-7.22095667680875,-55.0648164999533,
3.69988260603877));
#231491=CARTESIAN_POINT('Ctrl Pts',(-5.45174121650259,-55.0650862886521,
3.70120980890834));
#231492=CARTESIAN_POINT('',(-4.45073914308129,-55.0652389320894,4.70033345065833));
#231493=CARTESIAN_POINT('Ctrl Pts',(-5.45174121650261,-55.0650862886521,
3.70120980890834));
#231494=CARTESIAN_POINT('Ctrl Pts',(-5.32096111549754,-55.0651062313861,
3.70130791551504));
#231495=CARTESIAN_POINT('Ctrl Pts',(-5.18903241467727,-55.0651263492719,
3.72645621758747));
#231496=CARTESIAN_POINT('Ctrl Pts',(-5.06814187018432,-55.0651447839439,
3.77658659452167));
#231497=CARTESIAN_POINT('Ctrl Pts',(-4.76591550895193,-55.0651908706241,
3.90191253685717));
#231498=CARTESIAN_POINT('Ctrl Pts',(-4.53267762476531,-55.0652264372184,
4.1833764470787));
#231499=CARTESIAN_POINT('Ctrl Pts',(-4.46950811660387,-55.0652360699886,
4.50487029133136));
#231500=CARTESIAN_POINT('Ctrl Pts',(-4.45687421497158,-55.0652379965427,
4.5691690601819));
#231501=CARTESIAN_POINT('Ctrl Pts',(-4.4510430483803,-55.0652388857437,
4.63506902639368));
#231502=CARTESIAN_POINT('Ctrl Pts',(-4.4509650875466,-55.0652388976351,
4.70046132532307));
#231503=CARTESIAN_POINT('',(-4.45073914308137,-55.0652389327431,18.7003334506583));
#231504=CARTESIAN_POINT('Ctrl Pts',(-4.4509650875466,-55.0652388976351,
4.70046132532307));
#231505=CARTESIAN_POINT('Ctrl Pts',(-4.45027024783182,-55.0652390036188,
5.28328175174932));
#231506=CARTESIAN_POINT('Ctrl Pts',(-4.45048216395301,-55.0652389713308,
5.86678297056529));
#231507=CARTESIAN_POINT('Ctrl Pts',(-4.45056310415078,-55.0652389590154,
6.4501788551675));
#231508=CARTESIAN_POINT('Ctrl Pts',(-4.45064404434856,-55.0652389467,7.0335747397697));
#231509=CARTESIAN_POINT('Ctrl Pts',(-4.45059400862292,-55.0652389543572,
7.61686529015814));
#231510=CARTESIAN_POINT('Ctrl Pts',(-4.45056813789287,-55.0652389583294,
8.20018301738675));
#231511=CARTESIAN_POINT('Ctrl Pts',(-4.45051639643276,-55.065238966274,
9.36681847184397));
#231512=CARTESIAN_POINT('Ctrl Pts',(-4.45056131495499,-55.0652389594788,
10.5335626336619));
#231513=CARTESIAN_POINT('Ctrl Pts',(-4.45059472216103,-55.0652389544389,
11.7002522140015));
#231514=CARTESIAN_POINT('Ctrl Pts',(-4.45066153657311,-55.0652389443591,
14.0336313746807));
#231515=CARTESIAN_POINT('Ctrl Pts',(-4.45068230572042,-55.0652389413007,
16.3667922094466));
#231516=CARTESIAN_POINT('Ctrl Pts',(-4.4505626318516,-55.0652389596586,
18.7005049573733));
#231517=CARTESIAN_POINT('',(-5.45073913145469,-55.0650864422076,19.7003334506583));
#231518=CARTESIAN_POINT('Ctrl Pts',(-4.4505626318516,-55.0652389596586,
18.7005049573733));
#231519=CARTESIAN_POINT('Ctrl Pts',(-4.45055591816325,-55.0652389606885,
18.8314259363818));
#231520=CARTESIAN_POINT('Ctrl Pts',(-4.47668353753472,-55.0652349764786,
18.9620545480134));
#231521=CARTESIAN_POINT('Ctrl Pts',(-4.52674383811286,-55.0652273427598,
19.0830520688707));
#231522=CARTESIAN_POINT('Ctrl Pts',(-4.576804138691,-55.065219709041,19.204049589728));
#231523=CARTESIAN_POINT('Ctrl Pts',(-4.65079712047581,-55.0652084258132,
19.3154160198109));
#231524=CARTESIAN_POINT('Ctrl Pts',(-4.74343318588743,-55.0651942996898,
19.4077826808724));
#231525=CARTESIAN_POINT('Ctrl Pts',(-4.92870531671067,-55.065166047443,
19.5925160029953));
#231526=CARTESIAN_POINT('Ctrl Pts',(-5.18854978204114,-55.0651264236138,
19.7012502490325));
#231527=CARTESIAN_POINT('Ctrl Pts',(-5.45056044197094,-55.0650864694553,
19.7007214096407));
#231528=CARTESIAN_POINT('',(-12.350985523709,-55.0640342196056,19.7003334506583));
#231529=CARTESIAN_POINT('Ctrl Pts',(-5.45056044197094,-55.0650864694553,
19.7007214096407));
#231530=CARTESIAN_POINT('Ctrl Pts',(-5.89362604097105,-55.0650189061233,
19.6998271309807));
#231531=CARTESIAN_POINT('Ctrl Pts',(-6.33623043738105,-55.0649514131204,
19.700090536155));
#231532=CARTESIAN_POINT('Ctrl Pts',(-6.77889924172238,-55.064883910296,
19.7001917822321));
#231533=CARTESIAN_POINT('Ctrl Pts',(-7.22156804606371,-55.0648164074715,
19.7002930283093));
#231534=CARTESIAN_POINT('Ctrl Pts',(-7.66430125833636,-55.0647488948255,
19.7002321152893));
#231535=CARTESIAN_POINT('Ctrl Pts',(-8.10702228631456,-55.0646813840374,
19.7002018088606));
#231536=CARTESIAN_POINT('Ctrl Pts',(-8.99246434227094,-55.0645463624612,
19.7001411960032));
#231537=CARTESIAN_POINT('Ctrl Pts',(-9.87785766104954,-55.064411348317,
19.7002030095107));
#231538=CARTESIAN_POINT('Ctrl Pts',(-10.7632615525968,-55.0642763325606,
19.7002383414794));
#231539=CARTESIAN_POINT('Ctrl Pts',(-11.2925027405593,-55.0641956282628,
19.700259460805));
#231540=CARTESIAN_POINT('Ctrl Pts',(-11.8217477060973,-55.064114923389,
19.7002711184642));
#231541=CARTESIAN_POINT('Ctrl Pts',(-12.3509949403753,-55.0640342181692,
19.7002770428792));
#231542=CARTESIAN_POINT('Ctrl Pts',(-12.3509949403752,-55.0640342181692,
19.7002770428792));
#231543=CARTESIAN_POINT('Ctrl Pts',(-13.5925757197837,-55.0638448887911,
19.7002909411848));
#231544=CARTESIAN_POINT('Ctrl Pts',(-14.8341689850246,-55.0636555575091,
19.7002732870321));
#231545=CARTESIAN_POINT('Ctrl Pts',(-16.0757552560049,-55.0634662272936,
19.7002722168929));
#231546=CARTESIAN_POINT('Ctrl Pts',(-17.8465911021493,-55.0631961915013,
19.7002706905866));
#231547=CARTESIAN_POINT('Ctrl Pts',(-19.617412720269,-55.0629261578787,
19.7003029001918));
#231548=CARTESIAN_POINT('Ctrl Pts',(-21.3882413376424,-55.0626561231887,
19.7003185902097));
#231549=CARTESIAN_POINT('Ctrl Pts',(-23.1590699550159,-55.0623860884988,
19.7003342802277));
#231550=CARTESIAN_POINT('Ctrl Pts',(-24.9299055716431,-55.0621160527415,
19.7003334506583));
#231551=CARTESIAN_POINT('Ctrl Pts',(-26.7007388843875,-55.0618460173355,
19.7003334506583));
#231552=CARTESIAN_POINT('',(-26.7007388843875,-55.0618460173355,19.7003334506583));
#231553=CARTESIAN_POINT('Origin',(-26.6999764314765,-50.0618460750955,11.7003334508918));
#231554=CARTESIAN_POINT('',(0.550023251696355,-50.0660014429004,-0.299666549108217));
#231555=CARTESIAN_POINT('',(-0.449976736676936,-50.0658489522715,-1.29966654910822));
#231556=CARTESIAN_POINT('Origin',(-0.449976736676949,-50.0658489523183,
-0.299666549108217));
#231557=CARTESIAN_POINT('',(0.550023251696185,-50.066001444021,23.7003334508918));
#231558=CARTESIAN_POINT('',(0.550023251696294,-50.0660014432973,8.20033345089179));
#231559=CARTESIAN_POINT('',(-0.449976736677131,-50.0658489534855,24.7003334508918));
#231560=CARTESIAN_POINT('Origin',(-0.449976736677126,-50.0658489534389,
23.7003334508918));
#231561=CARTESIAN_POINT('',(-52.949976126276,-50.0578431979194,24.7003334508918));
#231562=CARTESIAN_POINT('',(-16.0749765550101,-50.0634662881384,24.7003334508918));
#231563=CARTESIAN_POINT('',(-53.9499761146493,-50.0576907072905,23.7003334508918));
#231564=CARTESIAN_POINT('Origin',(-52.949976126276,-50.0578431978726,23.7003334508918));
#231565=CARTESIAN_POINT('',(-53.9499761146491,-50.0576907061699,-0.299666549108224));
#231566=CARTESIAN_POINT('',(-53.9499761146492,-50.0576907068936,15.2003334508918));
#231567=CARTESIAN_POINT('',(-52.9499761262758,-50.0578431967054,-1.29966654910822));
#231568=CARTESIAN_POINT('Origin',(-52.9499761262758,-50.057843196752,-0.299666549108225));
#231569=CARTESIAN_POINT('',(-37.3249763079428,-50.0602258620525,-1.29966654910822));
#231570=CARTESIAN_POINT('',(-5.44997667854365,-50.065086500341,19.7003334508918));
#231571=CARTESIAN_POINT('',(-47.9499761844094,-50.0586056505975,19.7003334508918));
#231572=CARTESIAN_POINT('',(-5.44997667854365,-50.065086500341,19.7003334508918));
#231573=CARTESIAN_POINT('',(-4.44997669017033,-50.0652389908765,18.7003334508918));
#231574=CARTESIAN_POINT('Origin',(-5.44997667854364,-50.0650865002943,18.7003334508918));
#231575=CARTESIAN_POINT('',(-4.44997669017023,-50.0652389902228,4.70033345089178));
#231576=CARTESIAN_POINT('',(-4.44997669017023,-50.0652389902228,4.70033345089178));
#231577=CARTESIAN_POINT('',(-5.44997667854354,-50.0650864995939,3.70033345089178));
#231578=CARTESIAN_POINT('Origin',(-5.44997667854354,-50.0650864996406,4.70033345089178));
#231579=CARTESIAN_POINT('',(-47.9499761844093,-50.0586056498499,3.70033345089178));
#231580=CARTESIAN_POINT('',(-47.9499761844093,-50.0586056498499,3.70033345089178));
#231581=CARTESIAN_POINT('',(-48.9499761727826,-50.0584531593144,4.70033345089178));
#231582=CARTESIAN_POINT('Origin',(-47.9499761844093,-50.0586056498966,4.70033345089178));
#231583=CARTESIAN_POINT('',(-48.9499761727827,-50.0584531599686,18.7003334508918));
#231584=CARTESIAN_POINT('',(-48.9499761727827,-50.0584531599686,18.7003334508918));
#231585=CARTESIAN_POINT('Origin',(-47.9499761844094,-50.0586056505508,18.7003334508918));
#231586=CARTESIAN_POINT('Origin',(-26.6998239408943,-49.0618460867221,11.7003334509385));
#231587=CARTESIAN_POINT('',(-0.449824246094721,-49.0658489638982,-1.29966654906152));
#231588=CARTESIAN_POINT('',(0.550175742278569,-49.0660014545271,-0.299666549061526));
#231589=CARTESIAN_POINT('Origin',(-0.449824246094734,-49.065848963945,-0.299666549061526));
#231590=CARTESIAN_POINT('',(-52.9498236356936,-49.0578432083321,-1.29966654906152));
#231591=CARTESIAN_POINT('',(-37.3248238173606,-49.0602258736791,-1.29966654906152));
#231592=CARTESIAN_POINT('',(-53.9498236240669,-49.0576907177966,-0.299666549061532));
#231593=CARTESIAN_POINT('Origin',(-52.9498236356936,-49.0578432083787,-0.299666549061534));
#231594=CARTESIAN_POINT('',(-53.9498236240671,-49.0576907189172,23.7003334509385));
#231595=CARTESIAN_POINT('',(-53.949823624067,-49.0576907185203,15.2003334509385));
#231596=CARTESIAN_POINT('',(-52.9498236356938,-49.0578432095461,24.7003334509385));
#231597=CARTESIAN_POINT('Origin',(-52.9498236356938,-49.0578432094993,23.7003334509385));
#231598=CARTESIAN_POINT('',(-0.449824246094916,-49.0658489651122,24.7003334509385));
#231599=CARTESIAN_POINT('',(-16.0748240644279,-49.0634662997651,24.7003334509385));
#231600=CARTESIAN_POINT('',(0.550175742278399,-49.0660014556477,23.7003334509385));
#231601=CARTESIAN_POINT('Origin',(-0.449824246094911,-49.0658489650656,
23.7003334509385));
#231602=CARTESIAN_POINT('',(0.550175742278509,-49.066001454924,8.20033345093848));
#231603=CARTESIAN_POINT('',(-48.9498236822005,-49.0584531715952,18.7003334509385));
#231604=CARTESIAN_POINT('',(-48.9498236822004,-49.0584531709411,4.70033345093848));
#231605=CARTESIAN_POINT('',(-48.9498236822005,-49.0584531715952,18.7003334509385));
#231606=CARTESIAN_POINT('',(-47.9498236938271,-49.0586056614766,3.70033345093847));
#231607=CARTESIAN_POINT('Origin',(-47.9498236938271,-49.0586056615233,4.70033345093847));
#231608=CARTESIAN_POINT('',(-5.44982418796132,-49.0650865112206,3.70033345093847));
#231609=CARTESIAN_POINT('',(-47.9498236938271,-49.0586056614766,3.70033345093847));
#231610=CARTESIAN_POINT('',(-4.44982419958802,-49.0652390018495,4.70033345093847));
#231611=CARTESIAN_POINT('Origin',(-5.44982418796133,-49.0650865112673,4.70033345093847));
#231612=CARTESIAN_POINT('',(-4.44982419958812,-49.0652390025032,18.7003334509385));
#231613=CARTESIAN_POINT('',(-4.44982419958802,-49.0652390018495,4.70033345093847));
#231614=CARTESIAN_POINT('',(-5.44982418796144,-49.0650865119677,19.7003334509385));
#231615=CARTESIAN_POINT('Origin',(-5.44982418796143,-49.065086511921,18.7003334509385));
#231616=CARTESIAN_POINT('',(-47.9498236938272,-49.0586056622242,19.7003334509385));
#231617=CARTESIAN_POINT('',(-5.44982418796144,-49.0650865119677,19.7003334509385));
#231618=CARTESIAN_POINT('Origin',(-47.9498236938272,-49.0586056621775,18.7003334509385));
#231619=CARTESIAN_POINT('Origin',(-0.449824246094734,-49.065848963945,-0.299666549061526));
#231620=CARTESIAN_POINT('',(0.550175742278569,-49.0660014545272,-0.299666549061526));
#231621=CARTESIAN_POINT('',(-0.449824246094727,-49.0658489638983,-1.29966654906153));
#231622=CARTESIAN_POINT('Origin',(0.550175742278533,-49.0660014547606,4.70033345093847));
#231623=CARTESIAN_POINT('',(0.550175742278399,-49.0660014556477,23.7003334509385));
#231624=CARTESIAN_POINT('Origin',(-0.449824246094911,-49.0658489650655,
23.7003334509385));
#231625=CARTESIAN_POINT('',(-0.449824246094918,-49.0658489651122,24.7003334509385));
#231626=CARTESIAN_POINT('Origin',(-5.44982418796148,-49.0650865122011,24.7003334509385));
#231627=CARTESIAN_POINT('',(-52.9498236356938,-49.0578432095462,24.7003334509385));
#231628=CARTESIAN_POINT('Origin',(-52.9498236356938,-49.0578432094995,23.7003334509385));
#231629=CARTESIAN_POINT('',(-53.9498236240671,-49.0576907189173,23.7003334509385));
#231630=CARTESIAN_POINT('Origin',(-53.9498236240671,-49.0576907186842,18.7003334509385));
#231631=CARTESIAN_POINT('',(-53.9498236240669,-49.0576907177968,-0.299666549061534));
#231632=CARTESIAN_POINT('Origin',(-52.9498236356936,-49.057843208379,-0.299666549061534));
#231633=CARTESIAN_POINT('',(-52.9498236356936,-49.0578432083323,-1.29966654906153));
#231634=CARTESIAN_POINT('Origin',(-47.9498236938271,-49.0586056612431,-1.29966654906153));
#231635=CARTESIAN_POINT('Origin',(-48.9498236822004,-49.0584531709411,4.70033345093847));
#231636=CARTESIAN_POINT('',(-48.9482987763784,-39.0584532878621,18.7003334514054));
#231637=CARTESIAN_POINT('',(-48.9498236822005,-49.0584531715952,18.7003334509385));
#231638=CARTESIAN_POINT('',(-48.9482987763783,-39.058453287208,4.70033345140539));
#231639=CARTESIAN_POINT('',(-48.9482987763784,-39.0584532878621,18.7003334514054));
#231640=CARTESIAN_POINT('',(-48.9498236822004,-49.0584531709411,4.70033345093848));
#231641=CARTESIAN_POINT('Origin',(-47.9498236938271,-49.0586056615233,4.70033345093847));
#231642=CARTESIAN_POINT('',(-47.948298788005,-39.0586057777435,3.70033345140539));
#231643=CARTESIAN_POINT('Origin',(-47.948298788005,-39.0586057777902,4.70033345140538));
#231644=CARTESIAN_POINT('',(-47.9498236938271,-49.0586056614766,3.70033345093847));
#231645=CARTESIAN_POINT('Origin',(-5.44982418796132,-49.0650865112206,3.70033345093847));
#231646=CARTESIAN_POINT('',(-5.4482992821392,-39.0650866274875,3.70033345140539));
#231647=CARTESIAN_POINT('',(-47.948298788005,-39.0586057777435,3.70033345140539));
#231648=CARTESIAN_POINT('',(-5.44982418796132,-49.0650865112206,3.70033345093847));
#231649=CARTESIAN_POINT('Origin',(-5.44982418796133,-49.0650865112673,4.70033345093847));
#231650=CARTESIAN_POINT('',(-4.44829929376589,-39.0652391181164,4.70033345140539));
#231651=CARTESIAN_POINT('Origin',(-5.4482992821392,-39.0650866275342,4.70033345140539));
#231652=CARTESIAN_POINT('',(-4.44982419958802,-49.0652390018495,4.70033345093847));
#231653=CARTESIAN_POINT('Origin',(-4.44982419958812,-49.0652390025032,18.7003334509385));
#231654=CARTESIAN_POINT('',(-4.44829929376599,-39.0652391187701,18.7003334514054));
#231655=CARTESIAN_POINT('',(-4.44829929376589,-39.0652391181164,4.70033345140539));
#231656=CARTESIAN_POINT('',(-4.44982419958812,-49.0652390025032,18.7003334509385));
#231657=CARTESIAN_POINT('Origin',(-5.44982418796143,-49.065086511921,18.7003334509385));
#231658=CARTESIAN_POINT('',(-5.44829928213932,-39.0650866282346,19.7003334514054));
#231659=CARTESIAN_POINT('Origin',(-5.4482992821393,-39.0650866281879,18.7003334514054));
#231660=CARTESIAN_POINT('',(-5.44982418796144,-49.0650865119677,19.7003334509385));
#231661=CARTESIAN_POINT('Origin',(-47.9498236938272,-49.0586056622242,19.7003334509385));
#231662=CARTESIAN_POINT('',(-47.9482987880051,-39.0586057784911,19.7003334514054));
#231663=CARTESIAN_POINT('',(-5.44829928213931,-39.0650866282346,19.7003334514054));
#231664=CARTESIAN_POINT('',(-47.9498236938272,-49.0586056622242,19.7003334509385));
#231665=CARTESIAN_POINT('Origin',(-47.9498236938272,-49.0586056621775,18.7003334509385));
#231666=CARTESIAN_POINT('Origin',(-47.9482987880051,-39.0586057784443,18.7003334514054));
#231667=CARTESIAN_POINT('Origin',(-26.6982990350721,-39.061846202989,11.7003334514054));
#231668=CARTESIAN_POINT('',(-47.4482987938184,-39.0586820237116,18.2003334514054));
#231669=CARTESIAN_POINT('',(-47.4482987938183,-39.0586820231046,5.20033345140539));
#231670=CARTESIAN_POINT('',(-47.4482987938184,-39.0586820235715,15.2003334514054));
#231671=CARTESIAN_POINT('',(-5.94829927632588,-39.0650103822664,5.20033345140539));
#231672=CARTESIAN_POINT('',(-37.3232989115385,-39.0602259902495,5.20033345140539));
#231673=CARTESIAN_POINT('',(-5.94829927632597,-39.0650103828734,18.2003334514054));
#231674=CARTESIAN_POINT('',(-5.9482992763259,-39.0650103824065,8.20033345140539));
#231675=CARTESIAN_POINT('',(-16.0732991586057,-39.0634664157285,18.2003334514054));
#231676=CARTESIAN_POINT('Origin',(-5.44997667854364,-50.065086500271,18.2003334508918));
#231677=CARTESIAN_POINT('',(-47.4499761902227,-50.0586818958183,18.2003334508918));
#231678=CARTESIAN_POINT('',(-5.94997667273029,-50.0650102549799,18.2003334508918));
#231679=CARTESIAN_POINT('Origin',(-47.4499761902227,-50.0586818958419,18.7003334508918));
#231680=CARTESIAN_POINT('',(-47.4499761902226,-50.0586818952113,5.20033345089178));
#231681=CARTESIAN_POINT('Origin',(-47.9499761844093,-50.0586056499199,5.20033345089178));
#231682=CARTESIAN_POINT('',(-5.9499766727302,-50.0650102543728,5.20033345089178));
#231683=CARTESIAN_POINT('Origin',(-5.94997667273019,-50.0650102543495,4.70033345089178));
#231684=CARTESIAN_POINT('Origin',(-5.44997667854365,-50.065086500341,19.7003334508918));
#231685=CARTESIAN_POINT('',(-47.9499761844094,-50.0586056505975,19.7003334508918));
#231686=CARTESIAN_POINT('',(-5.44997667854365,-50.065086500341,19.7003334508918));
#231687=CARTESIAN_POINT('Origin',(-5.44997667854364,-50.0650865002943,18.7003334508918));
#231688=CARTESIAN_POINT('',(-4.44997669017033,-50.0652389908765,18.7003334508918));
#231689=CARTESIAN_POINT('Origin',(-4.44997669017023,-50.0652389902228,4.70033345089178));
#231690=CARTESIAN_POINT('',(-4.44997669017023,-50.0652389902228,4.70033345089178));
#231691=CARTESIAN_POINT('Origin',(-5.44997667854354,-50.0650864996406,4.70033345089178));
#231692=CARTESIAN_POINT('',(-5.44997667854354,-50.0650864995939,3.70033345089178));
#231693=CARTESIAN_POINT('Origin',(-47.9499761844093,-50.0586056498499,3.70033345089178));
#231694=CARTESIAN_POINT('',(-47.9499761844093,-50.0586056498499,3.70033345089178));
#231695=CARTESIAN_POINT('Origin',(-47.9499761844093,-50.0586056498966,4.70033345089178));
#231696=CARTESIAN_POINT('',(-48.9499761727826,-50.0584531593144,4.70033345089178));
#231697=CARTESIAN_POINT('Origin',(-48.9499761727827,-50.0584531599686,18.7003334508918));
#231698=CARTESIAN_POINT('',(-48.9499761727827,-50.0584531599686,18.7003334508918));
#231699=CARTESIAN_POINT('Origin',(-47.9499761844094,-50.0586056505508,18.7003334508918));
#231700=CARTESIAN_POINT('',(0.,0.,0.));
#231701=CARTESIAN_POINT('Origin',(0.,0.,0.));
#231702=CARTESIAN_POINT('',(-9.525,-1.16647607618785E-15,60.452));
#231703=CARTESIAN_POINT('Origin',(0.,0.,60.452));
#231704=CARTESIAN_POINT('',(-9.525,-1.16647607618785E-15,0.));
#231705=CARTESIAN_POINT('',(-9.525,-1.16647607618785E-15,0.));
#231706=CARTESIAN_POINT('Origin',(0.,0.,0.));
#231707=CARTESIAN_POINT('Origin',(0.,0.,0.));
#231708=CARTESIAN_POINT('',(-12.7000004053116,-1.55530148455349E-15,60.452));
#231709=CARTESIAN_POINT('Origin',(0.,0.,60.452));
#231710=CARTESIAN_POINT('',(-12.7000004053116,-1.55530148455349E-15,0.));
#231711=CARTESIAN_POINT('',(-12.7000004053116,-1.55530148455349E-15,0.));
#231712=CARTESIAN_POINT('Origin',(0.,0.,0.));
#231713=CARTESIAN_POINT('Origin',(0.,0.,60.452));
#231714=CARTESIAN_POINT('Origin',(0.,0.,0.));
#231715=CARTESIAN_POINT('',(0.,0.,0.));
#231716=CARTESIAN_POINT('Origin',(66.675,3.02894954450113E-13,0.));
#231717=CARTESIAN_POINT('',(19.05,-9.52499999999938,-1.16647607618782E-15));
#231718=CARTESIAN_POINT('Origin',(19.05,3.08727334831052E-13,0.));
#231719=CARTESIAN_POINT('',(0.,-9.52499999999938,-3.06347364763389E-15));
#231720=CARTESIAN_POINT('',(66.675,-9.52499999999939,1.16647607618782E-15));
#231721=CARTESIAN_POINT('Origin',(0.,3.11060286983428E-13,0.));
#231722=CARTESIAN_POINT('',(13.6906,3.54381382174809E-13,-9.52499999999969));
#231723=CARTESIAN_POINT('',(16.7894,3.53695734533426E-13,-9.52499999999969));
#231724=CARTESIAN_POINT('Ctrl Pts',(13.6906,3.54265228263984E-13,-9.52499999999969));
#231725=CARTESIAN_POINT('Ctrl Pts',(13.6906,0.194916383553575,-9.52499999999969));
#231726=CARTESIAN_POINT('Ctrl Pts',(13.7296248961439,0.402590151384441,
-9.51840849367707));
#231727=CARTESIAN_POINT('Ctrl Pts',(13.8878552618945,0.784229798893523,
-9.4945859681535));
#231728=CARTESIAN_POINT('Ctrl Pts',(14.0070417283547,0.958224221895919,
-9.47768716711103));
#231729=CARTESIAN_POINT('Ctrl Pts',(14.2817791031974,1.23296159673864,-9.4458749898457));
#231730=CARTESIAN_POINT('Ctrl Pts',(14.4557720969261,1.35214545493686,-9.42887751976743));
#231731=CARTESIAN_POINT('Ctrl Pts',(14.8374068410665,1.51037392609443,-9.40482850940273));
#231732=CARTESIAN_POINT('Ctrl Pts',(15.0450788983196,1.54940000000035,-9.39813729629409));
#231733=CARTESIAN_POINT('Ctrl Pts',(15.4349211016804,1.54940000000035,-9.39813729629409));
#231734=CARTESIAN_POINT('Ctrl Pts',(15.6425931589335,1.51037392609443,-9.40482850940273));
#231735=CARTESIAN_POINT('Ctrl Pts',(16.0242279030739,1.35214545493686,-9.42887751976743));
#231736=CARTESIAN_POINT('Ctrl Pts',(16.1982208968026,1.23296159673864,-9.4458749898457));
#231737=CARTESIAN_POINT('Ctrl Pts',(16.4729582716453,0.958224221895919,
-9.47768716711103));
#231738=CARTESIAN_POINT('Ctrl Pts',(16.5921447381055,0.784229798893523,
-9.4945859681535));
#231739=CARTESIAN_POINT('Ctrl Pts',(16.7503751038561,0.40259015138444,-9.51840849367707));
#231740=CARTESIAN_POINT('Ctrl Pts',(16.7894,0.194916383553575,-9.52499999999969));
#231741=CARTESIAN_POINT('Ctrl Pts',(16.7894,3.53744811221191E-13,-9.52499999999969));
#231742=CARTESIAN_POINT('Ctrl Pts',(16.7894,3.53710116751671E-13,-9.52499999999969));
#231743=CARTESIAN_POINT('Ctrl Pts',(16.7894,-0.194916383552867,-9.52499999999969));
#231744=CARTESIAN_POINT('Ctrl Pts',(16.7503751038561,-0.402590151383733,
-9.51840849367708));
#231745=CARTESIAN_POINT('Ctrl Pts',(16.5921447381055,-0.784229798892815,
-9.49458596815351));
#231746=CARTESIAN_POINT('Ctrl Pts',(16.4729582716453,-0.958224221895211,
-9.47768716711104));
#231747=CARTESIAN_POINT('Ctrl Pts',(16.1982208968026,-1.23296159673793,
-9.44587498984571));
#231748=CARTESIAN_POINT('Ctrl Pts',(16.0242279030739,-1.35214545493615,
-9.42887751976744));
#231749=CARTESIAN_POINT('Ctrl Pts',(15.6425931589335,-1.51037392609372,
-9.40482850940275));
#231750=CARTESIAN_POINT('Ctrl Pts',(15.4349211016804,-1.54939999999965,
-9.3981372962941));
#231751=CARTESIAN_POINT('Ctrl Pts',(15.24,-1.54939999999965,-9.3981372962941));
#231752=CARTESIAN_POINT('Ctrl Pts',(15.0450788983196,-1.54939999999965,
-9.3981372962941));
#231753=CARTESIAN_POINT('Ctrl Pts',(14.8374068410665,-1.51037392609372,
-9.40482850940275));
#231754=CARTESIAN_POINT('Ctrl Pts',(14.4557720969261,-1.35214545493615,
-9.42887751976744));
#231755=CARTESIAN_POINT('Ctrl Pts',(14.2817791031974,-1.23296159673793,
-9.44587498984571));
#231756=CARTESIAN_POINT('Ctrl Pts',(14.0070417283547,-0.958224221895211,
-9.47768716711104));
#231757=CARTESIAN_POINT('Ctrl Pts',(13.8878552618945,-0.784229798892815,
-9.49458596815351));
#231758=CARTESIAN_POINT('Ctrl Pts',(13.7296248961439,-0.402590151383732,
-9.51840849367708));
#231759=CARTESIAN_POINT('Ctrl Pts',(13.6906,-0.194916383552867,-9.52499999999969));
#231760=CARTESIAN_POINT('Ctrl Pts',(13.6906,3.54195839324944E-13,-9.52499999999969));
#231761=CARTESIAN_POINT('Origin',(19.05,3.08727334831052E-13,0.));
#231762=CARTESIAN_POINT('',(25.5924306050763,-7.14374999999938,-8.74857057140853E-16));
#231763=CARTESIAN_POINT('Origin',(25.5924306050763,3.07926118161137E-13,
0.));
#231764=CARTESIAN_POINT('',(19.05,-9.52499999999938,1.16647607618782E-15));
#231765=CARTESIAN_POINT('Origin',(66.675,3.02894954450113E-13,0.));
#231766=CARTESIAN_POINT('',(31.9424306050763,-7.14374999999938,-8.74857057140853E-16));
#231767=CARTESIAN_POINT('Origin',(31.9424306050763,3.07148467443678E-13,
0.));
#231768=CARTESIAN_POINT('',(66.675,-7.14374999999939,8.74857057140853E-16));
#231769=CARTESIAN_POINT('',(27.2180306050763,-1.73279245990883E-7,-7.14374999999969));
#231770=CARTESIAN_POINT('',(30.3168306050763,3.53661040063907E-13,-7.14374999999969));
#231771=CARTESIAN_POINT('Ctrl Pts',(27.2180306050763,3.54334617203023E-13,
-7.14374999999969));
#231772=CARTESIAN_POINT('Ctrl Pts',(27.2180306050763,0.195207734269748,
-7.14374999999969));
#231773=CARTESIAN_POINT('Ctrl Pts',(27.2571696081719,0.403008161844545,
-7.13494212547267));
#231774=CARTESIAN_POINT('Ctrl Pts',(27.4154863989219,0.784570389487619,
-7.10311650042151));
#231775=CARTESIAN_POINT('Ctrl Pts',(27.5346304084114,0.958382296876264,
-7.08053297422714));
#231776=CARTESIAN_POINT('Ctrl Pts',(27.8090590146923,1.23281090315721,-7.03794175253529));
#231777=CARTESIAN_POINT('Ctrl Pts',(27.9828664028799,1.35194653741421,-7.01512167295806));
#231778=CARTESIAN_POINT('Ctrl Pts',(28.3644128244294,1.51025724184923,-6.98275122887802));
#231779=CARTESIAN_POINT('Ctrl Pts',(28.5722076386371,1.54940000000035,-6.97370229522995));
#231780=CARTESIAN_POINT('Ctrl Pts',(28.9626535715156,1.54940000000035,-6.97370229522995));
#231781=CARTESIAN_POINT('Ctrl Pts',(29.1704483857233,1.51025724184923,-6.98275122887801));
#231782=CARTESIAN_POINT('Ctrl Pts',(29.5519948072728,1.35194653741421,-7.01512167295806));
#231783=CARTESIAN_POINT('Ctrl Pts',(29.7258021954604,1.23281090315721,-7.03794175253529));
#231784=CARTESIAN_POINT('Ctrl Pts',(30.0002308017413,0.958382296876266,
-7.08053297422714));
#231785=CARTESIAN_POINT('Ctrl Pts',(30.1193748112308,0.78457038948762,-7.1031165004215));
#231786=CARTESIAN_POINT('Ctrl Pts',(30.2776916019808,0.403008161844547,
-7.13494212547267));
#231787=CARTESIAN_POINT('Ctrl Pts',(30.3168306050763,0.195207734269747,
-7.14374999999969));
#231788=CARTESIAN_POINT('Ctrl Pts',(30.3168306050763,3.53952978038308E-13,
-7.14374999999969));
#231789=CARTESIAN_POINT('Ctrl Pts',(30.3168306050763,3.53397866525995E-13,
-7.14374999999969));
#231790=CARTESIAN_POINT('Ctrl Pts',(30.3168306050763,-0.19520773426904,
-7.14374999999969));
#231791=CARTESIAN_POINT('Ctrl Pts',(30.2776916019808,-0.403008161843842,
-7.13494212547268));
#231792=CARTESIAN_POINT('Ctrl Pts',(30.1193748112308,-0.784570389486914,
-7.10311650042151));
#231793=CARTESIAN_POINT('Ctrl Pts',(30.0002308017413,-0.958382296875558,
-7.08053297422715));
#231794=CARTESIAN_POINT('Ctrl Pts',(29.7258021954604,-1.23281090315651,
-7.03794175253531));
#231795=CARTESIAN_POINT('Ctrl Pts',(29.5519948072728,-1.3519465374135,-7.01512167295808));
#231796=CARTESIAN_POINT('Ctrl Pts',(29.1704483857233,-1.51025724184852,
-6.98275122887804));
#231797=CARTESIAN_POINT('Ctrl Pts',(28.9626535715156,-1.54939999999965,
-6.97370229522997));
#231798=CARTESIAN_POINT('Ctrl Pts',(28.7674306050763,-1.54939999999965,
-6.97370229522997));
#231799=CARTESIAN_POINT('Ctrl Pts',(28.5722076386371,-1.54939999999965,
-6.97370229522997));
#231800=CARTESIAN_POINT('Ctrl Pts',(28.3644128244294,-1.51025724184852,
-6.98275122887804));
#231801=CARTESIAN_POINT('Ctrl Pts',(27.9828664028799,-1.3519465374135,-7.01512167295808));
#231802=CARTESIAN_POINT('Ctrl Pts',(27.8090590146923,-1.2328109031565,-7.03794175253531));
#231803=CARTESIAN_POINT('Ctrl Pts',(27.5346304084114,-0.958382296875556,
-7.08053297422715));
#231804=CARTESIAN_POINT('Ctrl Pts',(27.4154863989219,-0.784570389486911,
-7.10311650042151));
#231805=CARTESIAN_POINT('Ctrl Pts',(27.2571696081719,-0.403008161843836,
-7.13494212547268));
#231806=CARTESIAN_POINT('Ctrl Pts',(27.2180306269077,-0.195207907548638,
-7.14374999526471));
#231807=CARTESIAN_POINT('Ctrl Pts',(27.2180306050764,-1.73279246021285E-7,
-7.14374999999969));
#231808=CARTESIAN_POINT('Origin',(51.3361555366908,3.04773421127574E-13,
0.));
#231809=CARTESIAN_POINT('',(51.3361555366907,-9.52499999999939,-1.16647607618782E-15));
#231810=CARTESIAN_POINT('Origin',(51.3361555366908,3.04773421127574E-13,
0.));
#231811=CARTESIAN_POINT('',(51.3361555366908,-9.52499999999939,1.16647607618782E-15));
#231812=CARTESIAN_POINT('Origin',(66.675,3.02894954450113E-13,0.));
#231813=CARTESIAN_POINT('',(63.5,-9.52499999999939,-5.83238038093908E-16));
#231814=CARTESIAN_POINT('Origin',(63.5,3.03283779808842E-13,0.));
#231815=CARTESIAN_POINT('',(66.675,-9.52499999999939,1.16647607618782E-15));
#231816=CARTESIAN_POINT('Origin',(63.5,3.03283779808842E-13,0.));
#231817=CARTESIAN_POINT('',(63.5,-11.0489999999997,1.35311224837791E-15));
#231818=CARTESIAN_POINT('Origin',(63.5,3.03283779808842E-13,0.));
#231819=CARTESIAN_POINT('Origin',(40.64,3.06083322391693E-13,0.));
#231820=CARTESIAN_POINT('',(40.6400000000004,-11.3029999999994,1.38421827707622E-15));
#231821=CARTESIAN_POINT('Origin',(40.6400000000004,3.06083322391693E-13,
0.));
#231822=CARTESIAN_POINT('',(40.64,-11.3029999999994,1.38421827707622E-15));
#231823=CARTESIAN_POINT('Origin',(66.675,3.02894954450113E-13,0.));
#231824=CARTESIAN_POINT('',(-1.38421827707621E-15,-11.3029999999994,-6.92109138538109E-16));
#231825=CARTESIAN_POINT('Origin',(0.,3.11060286983428E-13,0.));
#231826=CARTESIAN_POINT('',(37.465,-11.3029999999994,1.38421827707622E-15));
#231827=CARTESIAN_POINT('',(66.675,-11.3029999999994,1.38421827707622E-15));
#231828=CARTESIAN_POINT('',(37.465,4.445,-10.392294453103));
#231829=CARTESIAN_POINT('Origin',(37.465,3.06472147750422E-13,0.));
#231830=CARTESIAN_POINT('',(11.43,4.44499999999999,-10.392294453103));
#231831=CARTESIAN_POINT('',(37.465,4.445,-10.392294453103));
#231832=CARTESIAN_POINT('',(11.43,-4.445,-10.3922944531028));
#231833=CARTESIAN_POINT('Origin',(11.43,3.09660515692002E-13,0.));
#231834=CARTESIAN_POINT('',(37.465,-4.445,-10.3922944531028));
#231835=CARTESIAN_POINT('',(11.43,-4.445,-10.3922944531028));
#231836=CARTESIAN_POINT('Origin',(37.465,3.06472147750422E-13,0.));
#231837=CARTESIAN_POINT('Origin',(0.,3.11060286983428E-13,0.));
#231838=CARTESIAN_POINT('Origin',(0.,0.,-15.24));
#231839=CARTESIAN_POINT('',(29.6549779897274,1.27000000000001,-15.24));
#231840=CARTESIAN_POINT('',(30.3168306050763,3.53716046784701E-13,-15.24));
#231841=CARTESIAN_POINT('Origin',(28.7674306050763,3.53905793559761E-13,
-15.24));
#231842=CARTESIAN_POINT('',(37.465,1.27,-15.24));
#231843=CARTESIAN_POINT('',(37.465,1.27,-15.24));
#231844=CARTESIAN_POINT('',(37.465,-1.27,-15.24));
#231845=CARTESIAN_POINT('',(37.465,-1.27,-15.24));
#231846=CARTESIAN_POINT('',(29.6549779897264,-1.27,-15.24));
#231847=CARTESIAN_POINT('',(29.654901764406,-1.27,-15.24));
#231848=CARTESIAN_POINT('Origin',(28.7674306050763,3.53905793559761E-13,
-15.24));
#231849=CARTESIAN_POINT('Origin',(0.,0.,-15.24));
#231850=CARTESIAN_POINT('',(27.8798879619899,-1.27000331365797,-15.24));
#231851=CARTESIAN_POINT('',(27.8798832204253,1.27,-15.24));
#231852=CARTESIAN_POINT('Origin',(28.7674306050763,3.53905793559761E-13,
-15.24));
#231853=CARTESIAN_POINT('',(16.12754738465,-1.26999999999999,-15.24));
#231854=CARTESIAN_POINT('',(16.1274711593297,-1.27,-15.24));
#231855=CARTESIAN_POINT('',(16.7894,3.53716046784701E-13,-15.24));
#231856=CARTESIAN_POINT('Origin',(15.24,3.53905793559761E-13,-15.24));
#231857=CARTESIAN_POINT('',(16.1275420039399,1.27000239908838,-15.2399999999993));
#231858=CARTESIAN_POINT('Origin',(15.24,3.53905793559761E-13,-15.24));
#231859=CARTESIAN_POINT('',(27.8799594457457,1.27,-15.24));
#231860=CARTESIAN_POINT('Origin',(0.,0.,-15.24));
#231861=CARTESIAN_POINT('',(11.43,-1.27,-15.24));
#231862=CARTESIAN_POINT('',(11.43,1.27,-15.24));
#231863=CARTESIAN_POINT('',(11.43,-1.27,-15.24));
#231864=CARTESIAN_POINT('',(14.352452615349,1.27,-15.24));
#231865=CARTESIAN_POINT('',(14.3525288406693,1.27,-15.24));
#231866=CARTESIAN_POINT('',(14.3524579960611,-1.27000239908838,-15.2399999999993));
#231867=CARTESIAN_POINT('Origin',(15.24,3.53905793559761E-13,-15.24));
#231868=CARTESIAN_POINT('',(11.43,-1.27,-15.24));
#231869=CARTESIAN_POINT('Origin',(40.64,4.445,-15.24));
#231870=CARTESIAN_POINT('',(40.64,-18.6054999999998,2.27851660215358E-15));
#231871=CARTESIAN_POINT('Origin',(40.64,-4.97696459173484E-15,0.));
#231872=CARTESIAN_POINT('',(40.64,-10.7763073452828,9.40470734528275));
#231873=CARTESIAN_POINT('Origin',(40.64,-10.7763073452828,10.7763073452828));
#231874=CARTESIAN_POINT('',(40.64,9.40470734528277,-10.7763073452828));
#231875=CARTESIAN_POINT('Origin',(40.64,10.7763073452828,-10.7763073452828));
#231876=CARTESIAN_POINT('',(40.64,9.40470734528276,10.7763073452828));
#231877=CARTESIAN_POINT('Origin',(40.64,10.7763073452828,10.7763073452828));
#231878=CARTESIAN_POINT('',(40.64,-12.1479073452828,-10.7763073452828));
#231879=CARTESIAN_POINT('Origin',(40.64,-10.7763073452828,-10.7763073452828));
#231880=CARTESIAN_POINT('Origin',(30.0374306050763,-4.445,-15.24));
#231881=CARTESIAN_POINT('',(11.43,-4.445,-12.065));
#231882=CARTESIAN_POINT('',(11.43,-4.445,-12.065));
#231883=CARTESIAN_POINT('',(37.465,-4.445,-12.065));
#231884=CARTESIAN_POINT('',(11.43,-4.445,-12.065));
#231885=CARTESIAN_POINT('',(37.465,-4.445,-10.3922944531028));
#231886=CARTESIAN_POINT('Origin',(11.43,-4.445,-15.24));
#231887=CARTESIAN_POINT('Origin',(11.43,-1.27,-12.065));
#231888=CARTESIAN_POINT('',(11.43,4.445,-12.065));
#231889=CARTESIAN_POINT('',(11.43,4.445,-12.065));
#231890=CARTESIAN_POINT('Origin',(11.43,1.27,-12.065));
#231891=CARTESIAN_POINT('Origin',(11.43,4.445,-15.24));
#231892=CARTESIAN_POINT('',(37.465,4.445,-12.065));
#231893=CARTESIAN_POINT('',(37.465,4.445,-10.392294453103));
#231894=CARTESIAN_POINT('',(37.465,4.445,-12.065));
#231895=CARTESIAN_POINT('Origin',(28.7674306050763,3.53905793559761E-13,
-15.24));
#231896=CARTESIAN_POINT('',(30.3168306050763,3.53716046784701E-13,-15.24));
#231897=CARTESIAN_POINT('Ctrl Pts',(29.6549779897264,-1.27,-15.24));
#231898=CARTESIAN_POINT('Ctrl Pts',(29.5647567636392,-1.33305166397921,
-15.24));
#231899=CARTESIAN_POINT('Ctrl Pts',(29.4662124192785,-1.3873852695198,-15.2381209436219));
#231900=CARTESIAN_POINT('Ctrl Pts',(29.1714915281122,-1.5101064208748,-15.2319150617054));
#231901=CARTESIAN_POINT('Ctrl Pts',(28.9630380622709,-1.54939999999965,
-15.2276825069868));
#231902=CARTESIAN_POINT('Ctrl Pts',(28.5718231478818,-1.54939999999965,
-15.2276825069868));
#231903=CARTESIAN_POINT('Ctrl Pts',(28.3633696820405,-1.5101064208748,-15.2319150617054));
#231904=CARTESIAN_POINT('Ctrl Pts',(28.0686505980359,-1.38738602201808,
-15.2381209055689));
#231905=CARTESIAN_POINT('Ctrl Pts',(27.970107896002,-1.33305357331556,-15.2399999341945));
#231906=CARTESIAN_POINT('Ctrl Pts',(27.8798879619899,-1.27000331365797,
-15.2399999999983));
#231907=CARTESIAN_POINT('Ctrl Pts',(27.8798832204253,1.27,-15.24));
#231908=CARTESIAN_POINT('Ctrl Pts',(27.9701044465128,1.33305166397951,-15.24));
#231909=CARTESIAN_POINT('Ctrl Pts',(28.0686487908738,1.38738526952035,-15.2381209436219));
#231910=CARTESIAN_POINT('Ctrl Pts',(28.3633696820405,1.51010642087551,-15.2319150617054));
#231911=CARTESIAN_POINT('Ctrl Pts',(28.5718231478818,1.54940000000035,-15.2276825069867));
#231912=CARTESIAN_POINT('Ctrl Pts',(28.9630380622709,1.54940000000035,-15.2276825069867));
#231913=CARTESIAN_POINT('Ctrl Pts',(29.1714915281122,1.51010642087551,-15.2319150617054));
#231914=CARTESIAN_POINT('Ctrl Pts',(29.4662124192788,1.38738526952035,-15.2381209436219));
#231915=CARTESIAN_POINT('Ctrl Pts',(29.5647567636399,1.33305166397951,-15.24));
#231916=CARTESIAN_POINT('Ctrl Pts',(29.6549779897274,1.27000000000001,-15.24));
#231917=CARTESIAN_POINT('Origin',(15.24,3.53905793559761E-13,-15.24));
#231918=CARTESIAN_POINT('',(16.7894,3.53716046784701E-13,-15.24));
#231919=CARTESIAN_POINT('Ctrl Pts',(16.12754738465,-1.26999999999999,-15.24));
#231920=CARTESIAN_POINT('Ctrl Pts',(16.0373261585628,-1.33305166397921,
-15.24));
#231921=CARTESIAN_POINT('Ctrl Pts',(15.9387818142021,-1.3873852695198,-15.2381209436219));
#231922=CARTESIAN_POINT('Ctrl Pts',(15.6440609230358,-1.5101064208748,-15.2319150617054));
#231923=CARTESIAN_POINT('Ctrl Pts',(15.4356074571945,-1.54939999999965,
-15.2276825069868));
#231924=CARTESIAN_POINT('Ctrl Pts',(15.0453190817749,-1.54939999999965,
-15.2276825069868));
#231925=CARTESIAN_POINT('Ctrl Pts',(14.8377875940054,-1.51047471527891,
-15.2318697831117));
#231926=CARTESIAN_POINT('Ctrl Pts',(14.5428220102328,-1.38826802558979,
-15.238090573863));
#231927=CARTESIAN_POINT('Ctrl Pts',(14.4433911528603,-1.33355245619365,
-15.2399999336738));
#231928=CARTESIAN_POINT('Ctrl Pts',(14.3524573569136,-1.27000331365797,
-15.2399999999983));
#231929=CARTESIAN_POINT('Ctrl Pts',(14.352452615349,1.27,-15.24));
#231930=CARTESIAN_POINT('Ctrl Pts',(14.4426738414364,1.33305166397951,-15.24));
#231931=CARTESIAN_POINT('Ctrl Pts',(14.5412181857975,1.38738526952034,-15.2381209436219));
#231932=CARTESIAN_POINT('Ctrl Pts',(14.8359390769641,1.5101064208755,-15.2319150617054));
#231933=CARTESIAN_POINT('Ctrl Pts',(15.0443925428055,1.54940000000035,-15.2276825069867));
#231934=CARTESIAN_POINT('Ctrl Pts',(15.4346809182251,1.54940000000035,-15.2276825069867));
#231935=CARTESIAN_POINT('Ctrl Pts',(15.6422124059946,1.51047471527962,-15.2318697831116));
#231936=CARTESIAN_POINT('Ctrl Pts',(15.9371779897675,1.38826802559034,-15.238090573863));
#231937=CARTESIAN_POINT('Ctrl Pts',(16.0366088471404,1.33355245619395,-15.2399999336738));
#231938=CARTESIAN_POINT('Ctrl Pts',(16.1275426430875,1.27000331365797,-15.2399999999983));
#231939=CARTESIAN_POINT('Origin',(37.465,-5.25110760636651E-15,0.));
#231940=CARTESIAN_POINT('',(37.465,-18.6054999999998,2.27851660215358E-15));
#231941=CARTESIAN_POINT('Origin',(37.465,-4.58813923300555E-15,0.));
#231942=CARTESIAN_POINT('Origin',(37.465,-1.27,-12.065));
#231943=CARTESIAN_POINT('Origin',(37.465,1.27,-12.065));
#231944=CARTESIAN_POINT('',(37.465,-10.7763073452828,9.40470734528275));
#231945=CARTESIAN_POINT('Origin',(37.465,-10.7763073452828,10.7763073452828));
#231946=CARTESIAN_POINT('',(37.465,-12.1479073452828,-10.7763073452828));
#231947=CARTESIAN_POINT('Origin',(37.465,-10.7763073452828,-10.7763073452828));
#231948=CARTESIAN_POINT('',(37.465,9.40470734528276,10.7763073452828));
#231949=CARTESIAN_POINT('Origin',(37.465,10.7763073452828,10.7763073452828));
#231950=CARTESIAN_POINT('',(37.465,9.40470734528277,-10.7763073452828));
#231951=CARTESIAN_POINT('Origin',(37.465,10.7763073452828,-10.7763073452828));
#231952=CARTESIAN_POINT('Origin',(40.64,-10.7763073452828,-10.7763073452828));
#231953=CARTESIAN_POINT('',(40.64,-12.1479073452828,-10.7763073452828));
#231954=CARTESIAN_POINT('Origin',(40.64,10.7763073452828,10.7763073452828));
#231955=CARTESIAN_POINT('',(40.64,9.40470734528277,10.7763073452828));
#231956=CARTESIAN_POINT('Origin',(40.64,10.7763073452828,-10.7763073452828));
#231957=CARTESIAN_POINT('',(40.64,9.40470734528277,-10.7763073452828));
#231958=CARTESIAN_POINT('Origin',(40.64,-4.97696459173484E-15,0.));
#231959=CARTESIAN_POINT('',(40.64,-18.6054999999998,2.27851660215358E-15));
#231960=CARTESIAN_POINT('Origin',(-82.7786,-1.27,-12.065));
#231961=CARTESIAN_POINT('Origin',(146.2786,1.27,-12.065));
#231962=CARTESIAN_POINT('Origin',(40.64,-10.7763073452828,10.7763073452828));
#231963=CARTESIAN_POINT('',(40.64,-10.7763073452828,9.40470734528275));
#231964=CARTESIAN_POINT('',(22.6854468542782,-64.4170155536212,39.0282932347608));
#231965=CARTESIAN_POINT('',(22.6854468542782,-64.4170155536212,39.0282932347608));
#231966=CARTESIAN_POINT('',(-4.0158579363299,-205.733980788225,42.0662630536283));
#231967=CARTESIAN_POINT('',(-4.01585793632945,-194.325300042263,42.7640478605116));
#231968=CARTESIAN_POINT('',(0.,0.,0.));
#231969=CARTESIAN_POINT('',(0.,0.,0.));
#231970=CARTESIAN_POINT('Origin',(0.,0.,50.8));
#231971=CARTESIAN_POINT('',(-16.0020783145198,-1.20663500653706E-5,7.82227694588766));
#231972=CARTESIAN_POINT('',(-16.0040149768485,-5.51949268824681E-6,5.28441510743284));
#231973=CARTESIAN_POINT('',(-16.002,-1.95967980799559E-15,50.8));
#231974=CARTESIAN_POINT('',(8.37235688852049,-13.6369954216918,2.54));
#231975=CARTESIAN_POINT('Ctrl Pts',(8.37235688852049,-13.6369954216918,
2.54));
#231976=CARTESIAN_POINT('Ctrl Pts',(5.31245902861636,-15.5156025586266,
2.83026325543186));
#231977=CARTESIAN_POINT('Ctrl Pts',(-2.10681214703545,-17.1340831133828,
3.41084655251242));
#231978=CARTESIAN_POINT('Ctrl Pts',(-12.3335437602625,-12.0784795580329,
4.28165228339351));
#231979=CARTESIAN_POINT('Ctrl Pts',(-15.8032649037894,-4.67549124313446,
4.90618676120474));
#231980=CARTESIAN_POINT('Ctrl Pts',(-16.0053987488344,-0.543722087169988,
5.24043996781824));
#231981=CARTESIAN_POINT('Ctrl Pts',(-16.0040149768485,-5.51949268734475E-6,
5.28441510743284));
#231982=CARTESIAN_POINT('',(9.4164940355963,12.9380695653401,2.53999999999997));
#231983=CARTESIAN_POINT('Origin',(0.,0.,2.54));
#231984=CARTESIAN_POINT('Ctrl Pts',(-16.0020783145198,-1.20663500652318E-5,
7.82227694588766));
#231985=CARTESIAN_POINT('Ctrl Pts',(-16.004322267468,-0.82282163975126,
7.75575539922444));
#231986=CARTESIAN_POINT('Ctrl Pts',(-15.6766633761319,-5.23445212470685,
7.39895567798611));
#231987=CARTESIAN_POINT('Ctrl Pts',(-11.6835676691829,-12.7072027198811,
6.75187706442032));
#231988=CARTESIAN_POINT('Ctrl Pts',(-1.21250789591344,-17.219259182026,
5.88105027082835));
#231989=CARTESIAN_POINT('Ctrl Pts',(9.78839341516758,-14.2191358954891,
5.01022000534572));
#231990=CARTESIAN_POINT('Ctrl Pts',(16.5170433456058,-5.01354801136413,
4.13938673822138));
#231991=CARTESIAN_POINT('Ctrl Pts',(16.0678768099974,5.75543473443961,3.3160484239014));
#231992=CARTESIAN_POINT('Ctrl Pts',(11.839933124528,11.1670920903379,2.78300170377866));
#231993=CARTESIAN_POINT('Ctrl Pts',(9.41771726989971,12.9397716266075,2.54022357222368));
#231994=CARTESIAN_POINT('Origin',(0.,0.,50.8));
#231995=CARTESIAN_POINT('',(-16.0018291370484,2.7484163243191E-6,15.9500886726988));
#231996=CARTESIAN_POINT('',(-15.997149944645,-1.86043462413465E-6,13.4122835982788));
#231997=CARTESIAN_POINT('',(-16.002,-1.95967980799559E-15,50.8));
#231998=CARTESIAN_POINT('Ctrl Pts',(-16.0040149768485,-5.51949268734475E-6,
5.28441510743284));
#231999=CARTESIAN_POINT('Ctrl Pts',(-15.996264532968,3.04532621709977,5.53071786193882));
#232000=CARTESIAN_POINT('Ctrl Pts',(-14.0673669620089,9.68865902262278,
6.06729695616745));
#232001=CARTESIAN_POINT('Ctrl Pts',(-5.53311355719078,16.3510791256578,
6.89415707231513));
#232002=CARTESIAN_POINT('Ctrl Pts',(5.86811581710538,16.2340394551811,7.76498198490654));
#232003=CARTESIAN_POINT('Ctrl Pts',(14.7096153167224,9.03372943674076,8.63581448321579));
#232004=CARTESIAN_POINT('Ctrl Pts',(17.132809575438,-2.1080996419538,9.50665020649922));
#232005=CARTESIAN_POINT('Ctrl Pts',(12.0809475830215,-12.3300642902103,
10.3774799240399));
#232006=CARTESIAN_POINT('Ctrl Pts',(1.75785631920005,-17.172364154462,11.2483068620133));
#232007=CARTESIAN_POINT('Ctrl Pts',(-9.33195552249938,-14.5219995103533,
12.1191416312854));
#232008=CARTESIAN_POINT('Ctrl Pts',(-15.1456880699045,-7.07858847280896,
12.84046830905));
#232009=CARTESIAN_POINT('Ctrl Pts',(-15.9975816151523,-1.74268088341699,
13.2715141698917));
#232010=CARTESIAN_POINT('Ctrl Pts',(-15.997149944645,-1.86043462424568E-6,
13.4122835982788));
#232011=CARTESIAN_POINT('Ctrl Pts',(-16.0018291370484,2.74841632474931E-6,
15.9500886726988));
#232012=CARTESIAN_POINT('Ctrl Pts',(-16.0020224807522,-2.02072848934748,
15.7867905928255));
#232013=CARTESIAN_POINT('Ctrl Pts',(-14.9401716667246,-7.63683245139964,
15.3332165251366));
#232014=CARTESIAN_POINT('Ctrl Pts',(-8.56528187945398,-14.9903690514754,
14.5893652820208));
#232015=CARTESIAN_POINT('Ctrl Pts',(2.65524521165283,-17.0567541673241,
13.7185308479675));
#232016=CARTESIAN_POINT('Ctrl Pts',(12.7075061288908,-11.6820379199596,
12.847696803214));
#232017=CARTESIAN_POINT('Ctrl Pts',(17.2202464212863,-1.20985586552225,
11.9768706053858));
#232018=CARTESIAN_POINT('Ctrl Pts',(14.2170806651259,9.78997975267704,11.1060395535111));
#232019=CARTESIAN_POINT('Ctrl Pts',(5.01209246021565,16.5184806957356,10.2352034361239));
#232020=CARTESIAN_POINT('Ctrl Pts',(-6.38039029073391,16.0396662543506,
9.36437304237809));
#232021=CARTESIAN_POINT('Ctrl Pts',(-14.3310381797525,9.13376220257795,
8.56006731401122));
#232022=CARTESIAN_POINT('Ctrl Pts',(-15.9945303985999,2.76764733713424,
8.04603343840845));
#232023=CARTESIAN_POINT('Ctrl Pts',(-16.0020783145198,-1.20663500652318E-5,
7.82227694588766));
#232024=CARTESIAN_POINT('Origin',(0.,0.,50.8));
#232025=CARTESIAN_POINT('',(-16.0034298759327,-2.25537324434477E-6,24.0781721800121));
#232026=CARTESIAN_POINT('',(-15.9984880008124,6.50543489244537E-6,21.5402228738793));
#232027=CARTESIAN_POINT('',(-16.002,-1.95967980799559E-15,50.8));
#232028=CARTESIAN_POINT('Ctrl Pts',(-15.997149944645,-1.86043462424568E-6,
13.4122835982788));
#232029=CARTESIAN_POINT('Ctrl Pts',(-15.9966914812678,1.85084154140316,
13.5617902855544));
#232030=CARTESIAN_POINT('Ctrl Pts',(-15.0708022263622,7.2955257918309,14.0015727452182));
#232031=CARTESIAN_POINT('Ctrl Pts',(-9.03686924180196,14.7076172681852,
14.7316325594302));
#232032=CARTESIAN_POINT('Ctrl Pts',(2.10778493695823,17.1344386626007,15.6024693086729));
#232033=CARTESIAN_POINT('Ctrl Pts',(11.9455994372366,12.2672018670558,16.4410466726132));
#232034=CARTESIAN_POINT('Ctrl Pts',(16.7215403168082,2.98795206263444,17.2473687296895));
#232035=CARTESIAN_POINT('Ctrl Pts',(15.5040104709837,-6.94771462888489,
18.0214448280009));
#232036=CARTESIAN_POINT('Ctrl Pts',(8.89334589859889,-14.476973270215,18.7955156353608));
#232037=CARTESIAN_POINT('Ctrl Pts',(0.274057981027993,-16.6873639324878,
19.4835785309431));
#232038=CARTESIAN_POINT('Ctrl Pts',(-7.09288452093376,-14.81968203174,20.0856363236702));
#232039=CARTESIAN_POINT('Ctrl Pts',(-11.4274971980592,-11.5586218190609,
20.5156770423683));
#232040=CARTESIAN_POINT('Ctrl Pts',(-13.9278186515334,-8.08778007114184,
20.8597054086309));
#232041=CARTESIAN_POINT('Ctrl Pts',(-15.5442967385721,-4.54972709738071,
21.1725559935739));
#232042=CARTESIAN_POINT('Ctrl Pts',(-15.9973486913914,-1.7425058984262,
21.399393724018));
#232043=CARTESIAN_POINT('Ctrl Pts',(-15.9984880008124,6.50543489233435E-6,
21.5402228738793));
#232044=CARTESIAN_POINT('Ctrl Pts',(-16.0034298759327,-2.25537324455294E-6,
24.0781721800121));
#232045=CARTESIAN_POINT('Ctrl Pts',(-16.0038926061378,-0.425442317039409,
24.0437777768644));
#232046=CARTESIAN_POINT('Ctrl Pts',(-15.8622851004273,-4.04209309992546,
23.7513578146276));
#232047=CARTESIAN_POINT('Ctrl Pts',(-13.2335294204518,-10.6566905777987,
23.2009187401622));
#232048=CARTESIAN_POINT('Ctrl Pts',(-4.92555245223937,-16.2583469265856,
22.4268433088783));
#232049=CARTESIAN_POINT('Ctrl Pts',(5.08438084092285,-16.2102717680309,
21.6527756070931));
#232050=CARTESIAN_POINT('Ctrl Pts',(13.3368649052741,-10.5270026766621,
20.8786979625574));
#232051=CARTESIAN_POINT('Ctrl Pts',(16.6408897350999,-1.9669401920263,20.1691345558874));
#232052=CARTESIAN_POINT('Ctrl Pts',(15.373092531461,6.12099245041093,19.5240730511064));
#232053=CARTESIAN_POINT('Ctrl Pts',(11.1990389547456,12.1850216341308,18.9435200371491));
#232054=CARTESIAN_POINT('Ctrl Pts',(4.80161289055774,15.8374654127345,18.362964952243));
#232055=CARTESIAN_POINT('Ctrl Pts',(-2.54508321851451,16.3519149135198,
17.7824107472581));
#232056=CARTESIAN_POINT('Ctrl Pts',(-9.38652741173693,13.629600108828,17.2018568494329));
#232057=CARTESIAN_POINT('Ctrl Pts',(-14.37360889602,8.20497694926097,16.6213028706281));
#232058=CARTESIAN_POINT('Ctrl Pts',(-15.9045482617812,3.14229145835182,
16.2040461018545));
#232059=CARTESIAN_POINT('Ctrl Pts',(-16.0017933570793,0.373957006243129,
15.9803084323197));
#232060=CARTESIAN_POINT('Ctrl Pts',(-16.0018291370484,2.74841632474931E-6,
15.9500886726988));
#232061=CARTESIAN_POINT('Origin',(0.,0.,50.8));
#232062=CARTESIAN_POINT('',(-16.0017511174823,-1.47168499332884E-5,32.2062986866773));
#232063=CARTESIAN_POINT('',(-16.0017815908729,1.73727925288636E-6,29.6682554032071));
#232064=CARTESIAN_POINT('',(-16.002,-1.95967980799559E-15,50.8));
#232065=CARTESIAN_POINT('Ctrl Pts',(-15.9984880008124,6.50543489233435E-6,
21.5402228738793));
#232066=CARTESIAN_POINT('Ctrl Pts',(-15.999436103919,1.45007914846021,21.6574171601878));
#232067=CARTESIAN_POINT('Ctrl Pts',(-15.3813613629792,6.09202960923651,
22.0326338247724));
#232068=CARTESIAN_POINT('Ctrl Pts',(-10.9523485533254,12.9896936034341,
22.6658759627572));
#232069=CARTESIAN_POINT('Ctrl Pts',(-2.50393556104565,16.5693443428286,
23.3754433271969));
#232070=CARTESIAN_POINT('Ctrl Pts',(5.62087384520115,15.5624831309342,24.0205032160487));
#232071=CARTESIAN_POINT('Ctrl Pts',(11.8166989412135,11.5874156948264,24.6010571648482));
#232072=CARTESIAN_POINT('Ctrl Pts',(15.673836265525,5.31062145669011,25.1816121319576));
#232073=CARTESIAN_POINT('Ctrl Pts',(16.425939706735,-2.01447785893344,25.7621659034105));
#232074=CARTESIAN_POINT('Ctrl Pts',(13.9252916595993,-8.94235675351355,
26.3427198466832));
#232075=CARTESIAN_POINT('Ctrl Pts',(8.66651456514877,-14.0983223003893,
26.923274586378));
#232076=CARTESIAN_POINT('Ctrl Pts',(1.69143358522979,-16.4625392407516,
27.5038289097654));
#232077=CARTESIAN_POINT('Ctrl Pts',(-5.61867834164577,-15.5661228161771,
28.084382468646));
#232078=CARTESIAN_POINT('Ctrl Pts',(-11.8159966916141,-11.5869286154665,
28.6649371216082));
#232079=CARTESIAN_POINT('Ctrl Pts',(-15.3237030563153,-5.88129886428682,
29.192894919301));
#232080=CARTESIAN_POINT('Ctrl Pts',(-16.0005307378513,-1.74324325437575,
29.5273341300713));
#232081=CARTESIAN_POINT('Ctrl Pts',(-16.0017815908729,1.73727925262268E-6,
29.6682554032071));
#232082=CARTESIAN_POINT('Ctrl Pts',(-16.0017511174823,-1.47168499329275E-5,
32.2062986866773));
#232083=CARTESIAN_POINT('Ctrl Pts',(-16.0039780997571,-0.825907832557144,
32.1395282047997));
#232084=CARTESIAN_POINT('Ctrl Pts',(-15.6748713151377,-5.240523335616,31.7824801232328));
#232085=CARTESIAN_POINT('Ctrl Pts',(-11.6785200007244,-12.7119996596071,
31.135159146602));
#232086=CARTESIAN_POINT('Ctrl Pts',(-1.19912645491894,-17.223344935894,
30.2643293200657));
#232087=CARTESIAN_POINT('Ctrl Pts',(8.56736186534983,-14.5415225834985,
29.4902548604733));
#232088=CARTESIAN_POINT('Ctrl Pts',(14.3704028544072,-8.19807535598889,
28.8129413035102));
#232089=CARTESIAN_POINT('Ctrl Pts',(16.5111846646342,-1.15484629755825,
28.2323877206171));
#232090=CARTESIAN_POINT('Ctrl Pts',(15.372098470816,6.12163455039892,27.6518315613478));
#232091=CARTESIAN_POINT('Ctrl Pts',(10.7357787594993,12.8668775266366,27.0067751821092));
#232092=CARTESIAN_POINT('Ctrl Pts',(2.45084635463593,16.8130044381128,26.2972031353218));
#232093=CARTESIAN_POINT('Ctrl Pts',(-7.44833174290924,15.2694771843917,
25.5231370983207));
#232094=CARTESIAN_POINT('Ctrl Pts',(-13.9408670877754,9.18127568512856,
24.8350691666489));
#232095=CARTESIAN_POINT('Ctrl Pts',(-15.8326972512334,3.40512130255737,
24.3534175612293));
#232096=CARTESIAN_POINT('Ctrl Pts',(-16.0027354775622,0.638436476878188,
24.1297863111689));
#232097=CARTESIAN_POINT('Ctrl Pts',(-16.0034298759327,-2.25537324455294E-6,
24.0781721800121));
#232098=CARTESIAN_POINT('Origin',(0.,0.,50.8));
#232099=CARTESIAN_POINT('',(-15.9975439916873,8.32369984965498E-6,40.3340682945442));
#232100=CARTESIAN_POINT('',(-15.9988647411476,3.63278942608347E-6,37.7962430840059));
#232101=CARTESIAN_POINT('',(-16.002,-1.95967980799559E-15,50.8));
#232102=CARTESIAN_POINT('Ctrl Pts',(-16.0017815908729,1.73727925262268E-6,
29.6682554032071));
#232103=CARTESIAN_POINT('Ctrl Pts',(-16.0022484523817,0.6506409193334,29.7208520848703));
#232104=CARTESIAN_POINT('Ctrl Pts',(-15.8193480709017,3.69490981396966,
29.9669667260469));
#232105=CARTESIAN_POINT('Ctrl Pts',(-13.9260700399262,8.94083055539613,
30.4065995266905));
#232106=CARTESIAN_POINT('Ctrl Pts',(-8.66785989725694,14.0976737360917,
30.9871543925033));
#232107=CARTESIAN_POINT('Ctrl Pts',(-1.6929339326545,16.4622213749243,31.5677082486949));
#232108=CARTESIAN_POINT('Ctrl Pts',(5.6171799295735,15.5668856756418,32.1482622019177));
#232109=CARTESIAN_POINT('Ctrl Pts',(11.8150103961588,11.5875920628812,32.7288167313529));
#232110=CARTESIAN_POINT('Ctrl Pts',(15.6724811017762,5.31518532440693,33.3093715513183));
#232111=CARTESIAN_POINT('Ctrl Pts',(16.4267567457836,-2.01348354210301,
33.8899241342347));
#232112=CARTESIAN_POINT('Ctrl Pts',(13.92622766857,-8.93628973057062,34.4704807881352));
#232113=CARTESIAN_POINT('Ctrl Pts',(8.08646987882808,-14.6772247162444,
35.1155364889644));
#232114=CARTESIAN_POINT('Ctrl Pts',(1.35908615461579,-16.4122651828381,
35.6530912844659));
#232115=CARTESIAN_POINT('Ctrl Pts',(-4.98765482456277,-15.4618695196943,
36.1691382802206));
#232116=CARTESIAN_POINT('Ctrl Pts',(-10.8695358160905,-12.6690698804235,
36.685184521284));
#232117=CARTESIAN_POINT('Ctrl Pts',(-15.2019251237051,-6.68483612032301,
37.2562252806015));
#232118=CARTESIAN_POINT('Ctrl Pts',(-15.9982759198059,-1.74517258791175,
37.6552461216231));
#232119=CARTESIAN_POINT('Ctrl Pts',(-15.9988647411476,3.63278942605572E-6,
37.7962430840059));
#232120=CARTESIAN_POINT('Ctrl Pts',(-15.9975439916873,8.32369984971049E-6,
40.3340682945442));
#232121=CARTESIAN_POINT('Ctrl Pts',(-15.9957222815478,-2.0243068687588,
40.1705369930851));
#232122=CARTESIAN_POINT('Ctrl Pts',(-14.9461057792956,-7.64357314364236,
39.7167291366842));
#232123=CARTESIAN_POINT('Ctrl Pts',(-8.55210799824377,-14.9947259736471,
38.9726398601916));
#232124=CARTESIAN_POINT('Ctrl Pts',(2.66238193102078,-17.0554263966995,
38.1018058457688));
#232125=CARTESIAN_POINT('Ctrl Pts',(12.7152603062952,-11.67502085053,37.2309795014728));
#232126=CARTESIAN_POINT('Ctrl Pts',(17.220199721392,-1.19999282222952,36.3601485125708));
#232127=CARTESIAN_POINT('Ctrl Pts',(14.2120881844487,9.79738633439708,35.4893131901193));
#232128=CARTESIAN_POINT('Ctrl Pts',(5.00229147339828,16.5223185914822,34.6184810426478));
#232129=CARTESIAN_POINT('Ctrl Pts',(-6.38786232001177,16.0357666440056,
33.7476538036268));
#232130=CARTESIAN_POINT('Ctrl Pts',(-14.3345444867071,9.12815800960102,
32.9435929803529));
#232131=CARTESIAN_POINT('Ctrl Pts',(-15.9942965196414,2.76457892485254,
32.4298061189849));
#232132=CARTESIAN_POINT('Ctrl Pts',(-16.0017511174823,-1.47168499329275E-5,
32.2062986866773));
#232133=CARTESIAN_POINT('Origin',(0.,0.,50.8));
#232134=CARTESIAN_POINT('',(-16.0054819564942,3.01659736912097E-7,48.4620270338664));
#232135=CARTESIAN_POINT('',(-16.0035195263276,8.51741512646054E-6,45.9241191650243));
#232136=CARTESIAN_POINT('',(-16.002,-1.95967980799559E-15,50.8));
#232137=CARTESIAN_POINT('Ctrl Pts',(-15.9988647411476,3.63278942605572E-6,
37.7962430840059));
#232138=CARTESIAN_POINT('Ctrl Pts',(-15.9993534592934,1.44848932126882,
37.9132697084281));
#232139=CARTESIAN_POINT('Ctrl Pts',(-15.3809595576604,6.08999299454699,
38.288319691986));
#232140=CARTESIAN_POINT('Ctrl Pts',(-10.9611054361846,12.9800298893349,
38.921394370196));
#232141=CARTESIAN_POINT('Ctrl Pts',(-1.73536527884289,16.9036894666012,
39.6954694224667));
#232142=CARTESIAN_POINT('Ctrl Pts',(6.43423556847979,15.2626854880269,40.3405249570363));
#232143=CARTESIAN_POINT('Ctrl Pts',(12.8917944893483,10.4062137367305,40.9855892969749));
#232144=CARTESIAN_POINT('Ctrl Pts',(15.95280872948,4.48898012299629,41.5016355309272));
#232145=CARTESIAN_POINT('Ctrl Pts',(16.1415116165129,-2.78254175595517,
42.0821910227893));
#232146=CARTESIAN_POINT('Ctrl Pts',(13.9332726983616,-8.93373436221873,
42.5982382389859));
#232147=CARTESIAN_POINT('Ctrl Pts',(8.66856878803764,-14.0986857997907,
43.1787936472147));
#232148=CARTESIAN_POINT('Ctrl Pts',(1.70090531893159,-16.4564413801198,
43.7593458320446));
#232149=CARTESIAN_POINT('Ctrl Pts',(-6.83782990853154,-15.4312251132808,
44.4366626275968));
#232150=CARTESIAN_POINT('Ctrl Pts',(-14.1687647290328,-9.483279444638,45.1582523487567));
#232151=CARTESIAN_POINT('Ctrl Pts',(-15.9956287323715,-2.94141953300035,
45.6863232120189));
#232152=CARTESIAN_POINT('Ctrl Pts',(-16.0035195263276,8.51741512675197E-6,
45.9241191650243));
#232153=CARTESIAN_POINT('Ctrl Pts',(-16.0054819564942,3.01659736634541E-7,
48.4620270338664));
#232154=CARTESIAN_POINT('Ctrl Pts',(-15.9988635954329,-3.21845582113544,
48.2016682754455));
#232155=CARTESIAN_POINT('Ctrl Pts',(-13.8927395179664,-10.0328694031505,
47.6510313967427));
#232156=CARTESIAN_POINT('Ctrl Pts',(-4.99809690601631,-16.5226445737988,
46.8101233960728));
#232157=CARTESIAN_POINT('Ctrl Pts',(6.39365533166575,-16.0343392546143,
45.939294059706));
#232158=CARTESIAN_POINT('Ctrl Pts',(14.9958877336188,-8.55001324211115,
45.0684580517105));
#232159=CARTESIAN_POINT('Ctrl Pts',(17.0551384395433,2.66477698781775,44.1976260248782));
#232160=CARTESIAN_POINT('Ctrl Pts',(11.6730897250228,12.7168367578423,43.3267997878137));
#232161=CARTESIAN_POINT('Ctrl Pts',(1.19789916430692,17.2204566470507,42.4559672197107));
#232162=CARTESIAN_POINT('Ctrl Pts',(-9.79999103093582,14.2105395460425,
41.5851313567581));
#232163=CARTESIAN_POINT('Ctrl Pts',(-15.2596412597861,6.72995302482796,
40.8778339309527));
#232164=CARTESIAN_POINT('Ctrl Pts',(-15.9989559073988,1.56895300015001,
40.4608131640255));
#232165=CARTESIAN_POINT('Ctrl Pts',(-15.9975439916873,8.32369984971049E-6,
40.3340682945442));
#232166=CARTESIAN_POINT('Origin',(0.,0.,50.8));
#232167=CARTESIAN_POINT('',(-16.0018143749146,-1.44527319445586E-5,56.5902963911724));
#232168=CARTESIAN_POINT('',(-16.004275142018,-4.24940377365124E-6,54.052406749179));
#232169=CARTESIAN_POINT('',(-16.002,-1.95967980799559E-15,50.8));
#232170=CARTESIAN_POINT('Ctrl Pts',(-16.0035195263276,8.51741512675197E-6,
45.9241191650243));
#232171=CARTESIAN_POINT('Ctrl Pts',(-16.00526100155,0.649173113138261,45.9766000386175));
#232172=CARTESIAN_POINT('Ctrl Pts',(-15.7574493989282,4.8875209023539,46.3193580133224));
#232173=CARTESIAN_POINT('Ctrl Pts',(-12.0910070021713,12.3186087299643,
46.9523972997068));
#232174=CARTESIAN_POINT('Ctrl Pts',(-1.77264604183967,17.1718184109254,
47.8232280881981));
#232175=CARTESIAN_POINT('Ctrl Pts',(9.32047234470988,14.5285954672848,48.6940591570469));
#232176=CARTESIAN_POINT('Ctrl Pts',(16.3463483511096,5.55033660570659,49.564886638874));
#232177=CARTESIAN_POINT('Ctrl Pts',(16.2393194850366,-5.85294189122366,
50.4357237126887));
#232178=CARTESIAN_POINT('Ctrl Pts',(9.04828176458846,-14.7004633773956,
51.3065533078639));
#232179=CARTESIAN_POINT('Ctrl Pts',(-2.09138477647434,-17.1350535799858,
52.1773802993044));
#232180=CARTESIAN_POINT('Ctrl Pts',(-12.3182120260299,-12.0928843727282,
53.0482145636797));
#232181=CARTESIAN_POINT('Ctrl Pts',(-15.8008585869325,-4.6873645995641,
53.6732242360752));
#232182=CARTESIAN_POINT('Ctrl Pts',(-16.0056692571454,-0.549634014824902,
54.007953909177));
#232183=CARTESIAN_POINT('Ctrl Pts',(-16.004275142018,-4.24940377352634E-6,
54.052406749179));
#232184=CARTESIAN_POINT('Ctrl Pts',(-16.0018143749146,-1.44527319446697E-5,
56.5902963911724));
#232185=CARTESIAN_POINT('Ctrl Pts',(-16.0044679468978,-0.828475750954732,
56.5232866378813));
#232186=CARTESIAN_POINT('Ctrl Pts',(-15.6758724325661,-5.24418904178454,
56.1660007482884));
#232187=CARTESIAN_POINT('Ctrl Pts',(-11.6678815321796,-12.7219540002161,
55.5184397075749));
#232188=CARTESIAN_POINT('Ctrl Pts',(-1.19386793475677,-17.2196393970519,
54.6476027035906));
#232189=CARTESIAN_POINT('Ctrl Pts',(9.80431900541052,-14.2087870947751,
53.7767719166387));
#232190=CARTESIAN_POINT('Ctrl Pts',(16.5228874599254,-4.99447127426107,
52.9059408348038));
#232191=CARTESIAN_POINT('Ctrl Pts',(16.0345331121416,6.39559680931009,52.0351133479698));
#232192=CARTESIAN_POINT('Ctrl Pts',(8.54728481200958,14.9972053811381,51.1642762955295));
#232193=CARTESIAN_POINT('Ctrl Pts',(-2.66681516707074,17.0547096053424,
50.293446694169));
#232194=CARTESIAN_POINT('Ctrl Pts',(-12.7186311904345,11.6713508550499,
49.4226196832255));
#232195=CARTESIAN_POINT('Ctrl Pts',(-15.8745772419378,4.32750329931326,
48.8121440941554));
#232196=CARTESIAN_POINT('Ctrl Pts',(-16.0062425132255,0.369852965478143,
48.4919464662515));
#232197=CARTESIAN_POINT('Ctrl Pts',(-16.0054819564942,3.01659736634541E-7,
48.4620270338664));
#232198=CARTESIAN_POINT('Origin',(0.,0.,50.8));
#232199=CARTESIAN_POINT('',(-15.9995540028134,9.83354825026539E-6,64.7180357043614));
#232200=CARTESIAN_POINT('',(-15.9972377647408,-1.79121639090618E-6,62.1802864757199));
#232201=CARTESIAN_POINT('',(-16.002,-1.95967980799559E-15,50.8));
#232202=CARTESIAN_POINT('Ctrl Pts',(-16.004275142018,-4.24940377352634E-6,
54.052406749179));
#232203=CARTESIAN_POINT('Ctrl Pts',(-15.9965656977365,3.03944347529818,
54.2982305598617));
#232204=CARTESIAN_POINT('Ctrl Pts',(-14.0728106209053,9.67661886414158,
54.8343294056149));
#232205=CARTESIAN_POINT('Ctrl Pts',(-5.5516967841844,16.3449542062629,55.6607059228764));
#232206=CARTESIAN_POINT('Ctrl Pts',(5.85017310716053,16.2405310537579,56.5315419540176));
#232207=CARTESIAN_POINT('Ctrl Pts',(14.6994631822062,9.05011390350898,57.4023739814913));
#232208=CARTESIAN_POINT('Ctrl Pts',(17.1352117348059,-2.08889298490462,
58.2732001987355));
#232209=CARTESIAN_POINT('Ctrl Pts',(12.0946817870705,-12.3165646126052,
59.1440327694902));
#232210=CARTESIAN_POINT('Ctrl Pts',(1.7770353380373,-17.1703640810561,60.0148686545779));
#232211=CARTESIAN_POINT('Ctrl Pts',(-9.31588700601728,-14.532476420859,
60.885697419321));
#232212=CARTESIAN_POINT('Ctrl Pts',(-15.1414349005625,-7.09046852630888,
61.6075017004304));
#232213=CARTESIAN_POINT('Ctrl Pts',(-15.9975731727674,-1.74864275910473,
62.0390328876136));
#232214=CARTESIAN_POINT('Ctrl Pts',(-15.9972377647408,-1.79121639065638E-6,
62.1802864757199));
#232215=CARTESIAN_POINT('Ctrl Pts',(-15.9995540028134,9.83354825034866E-6,
64.7180357043613));
#232216=CARTESIAN_POINT('Ctrl Pts',(-15.9970322787229,-2.02638681586075,
64.5542732327725));
#232217=CARTESIAN_POINT('Ctrl Pts',(-15.0126487770807,-7.24781936082661,
64.1324853762243));
#232218=CARTESIAN_POINT('Ctrl Pts',(-9.48795465619484,-14.0927363490244,
63.4526774899329));
#232219=CARTESIAN_POINT('Ctrl Pts',(0.099294809325553,-16.9881653247304,
62.6786055580178));
#232220=CARTESIAN_POINT('Ctrl Pts',(9.64982066611137,-13.9818832692089,
61.9045307515419));
#232221=CARTESIAN_POINT('Ctrl Pts',(15.8533166611882,-6.11385592376474,
61.1304630761748));
#232222=CARTESIAN_POINT('Ctrl Pts',(16.4218255347526,2.2081320665561,60.4853981200997));
#232223=CARTESIAN_POINT('Ctrl Pts',(14.015793479251,8.20098221503827,59.9693520661816));
#232224=CARTESIAN_POINT('Ctrl Pts',(10.4755458220199,12.6003250775603,59.5178090676792));
#232225=CARTESIAN_POINT('Ctrl Pts',(4.78825535963353,15.8414405645747,59.0017617007372));
#232226=CARTESIAN_POINT('Ctrl Pts',(-2.56244063903779,16.3508809573387,
58.421206377105));
#232227=CARTESIAN_POINT('Ctrl Pts',(-9.39529457989306,13.6180534507351,
57.8406541478618));
#232228=CARTESIAN_POINT('Ctrl Pts',(-14.6443265159915,7.91902511141293,
57.2303476690451));
#232229=CARTESIAN_POINT('Ctrl Pts',(-15.9929730670443,2.76029559068882,
56.8135629401513));
#232230=CARTESIAN_POINT('Ctrl Pts',(-16.0018143749146,-1.44527319446697E-5,
56.5902963911724));
#232231=CARTESIAN_POINT('Origin',(0.,0.,50.8));
#232232=CARTESIAN_POINT('',(-16.0024180723471,9.94362230402612E-7,72.846108058914));
#232233=CARTESIAN_POINT('',(-16.0036152200844,2.327365990068E-6,70.3081934399001));
#232234=CARTESIAN_POINT('',(-16.002,-1.95967980799559E-15,50.8));
#232235=CARTESIAN_POINT('Ctrl Pts',(-15.9972377647408,-1.79121639065638E-6,
62.1802864757199));
#232236=CARTESIAN_POINT('Ctrl Pts',(-15.9968839048162,1.8448376644073,62.3293108880334));
#232237=CARTESIAN_POINT('Ctrl Pts',(-15.0752379254699,7.28347504732519,
62.7686137318137));
#232238=CARTESIAN_POINT('Ctrl Pts',(-9.05212224899802,14.6981270039839,
63.4981941642037));
#232239=CARTESIAN_POINT('Ctrl Pts',(2.08644045240905,17.1356557543495,64.3690204906626));
#232240=CARTESIAN_POINT('Ctrl Pts',(12.3150088243833,12.096108094714,65.2398514710252));
#232241=CARTESIAN_POINT('Ctrl Pts',(17.1698513816447,1.78001955138126,66.1106868218444));
#232242=CARTESIAN_POINT('Ctrl Pts',(14.5341570776026,-9.31493690945691,
66.9815189562449));
#232243=CARTESIAN_POINT('Ctrl Pts',(5.557030912316,-16.3422800818582,67.852346188857));
#232244=CARTESIAN_POINT('Ctrl Pts',(-5.84613805002869,-16.2430384118954,
68.7231772900992));
#232245=CARTESIAN_POINT('Ctrl Pts',(-14.1658736953806,-9.48400865328674,
69.5417977719508));
#232246=CARTESIAN_POINT('Ctrl Pts',(-15.995843222413,-2.94384744270857,
70.0701334770715));
#232247=CARTESIAN_POINT('Ctrl Pts',(-16.0036152200844,2.32736599092842E-6,
70.3081934399001));
#232248=CARTESIAN_POINT('Ctrl Pts',(-16.0024180723471,9.94362230888335E-7,
72.846108058914));
#232249=CARTESIAN_POINT('Ctrl Pts',(-16.0009793017089,-2.0268507739879,
72.6822414784284));
#232250=CARTESIAN_POINT('Ctrl Pts',(-15.1546350659759,-6.44845940369781,
72.3248567648688));
#232251=CARTESIAN_POINT('Ctrl Pts',(-11.1830239705753,-12.1989551307415,
71.7739546091354));
#232252=CARTESIAN_POINT('Ctrl Pts',(-4.78286146109652,-15.8429198941821,
71.1934004687044));
#232253=CARTESIAN_POINT('Ctrl Pts',(2.56461387444142,-16.3492799862907,
70.6128456013799));
#232254=CARTESIAN_POINT('Ctrl Pts',(9.40404157180649,-13.6174437714844,
70.0322917459519));
#232255=CARTESIAN_POINT('Ctrl Pts',(14.3812186687416,-8.18908653139381,
69.451737793804));
#232256=CARTESIAN_POINT('Ctrl Pts',(16.5097474130666,-1.13803779643224,
68.8711832632875));
#232257=CARTESIAN_POINT('Ctrl Pts',(15.3693771074471,6.13676193034421,68.2906284425286));
#232258=CARTESIAN_POINT('Ctrl Pts',(11.1833659587898,12.1993938534137,67.7100758626935));
#232259=CARTESIAN_POINT('Ctrl Pts',(4.78590133592192,15.8395614040432,67.1295192041291));
#232260=CARTESIAN_POINT('Ctrl Pts',(-3.38303238618355,16.4124093163092,
66.484463516196));
#232261=CARTESIAN_POINT('Ctrl Pts',(-9.62556120983474,13.3626211392459,
65.9469087027738));
#232262=CARTESIAN_POINT('Ctrl Pts',(-13.8341577167029,8.51809918905999,
65.4308617197507));
#232263=CARTESIAN_POINT('Ctrl Pts',(-15.6497555517931,4.46053515618537,
65.0785768450943));
#232264=CARTESIAN_POINT('Ctrl Pts',(-16.0010055180345,1.16641245137017,
64.8122980866141));
#232265=CARTESIAN_POINT('Ctrl Pts',(-15.9995540028134,9.83354825034866E-6,
64.7180357043613));
#232266=CARTESIAN_POINT('Origin',(0.,0.,50.8));
#232267=CARTESIAN_POINT('',(-16.0027998487764,2.50399753702613E-6,80.9740872417354));
#232268=CARTESIAN_POINT('',(-16.0053209115484,-4.47193461233786E-6,78.4363716194617));
#232269=CARTESIAN_POINT('',(-16.002,-1.95967980799559E-15,50.8));
#232270=CARTESIAN_POINT('Ctrl Pts',(-16.0036152200844,2.32736599092842E-6,
70.3081934399001));
#232271=CARTESIAN_POINT('Ctrl Pts',(-16.0053199269115,0.645705145752132,
70.3604094159006));
#232272=CARTESIAN_POINT('Ctrl Pts',(-15.7587575761735,4.87999953757177,
70.702901358675));
#232273=CARTESIAN_POINT('Ctrl Pts',(-12.0974908368394,12.3179633471552,
71.3356706600955));
#232274=CARTESIAN_POINT('Ctrl Pts',(-2.92929033263297,16.6215185295886,
72.1097451505713));
#232275=CARTESIAN_POINT('Ctrl Pts',(5.6031159929205,15.5666934903741,72.7870586905441));
#232276=CARTESIAN_POINT('Ctrl Pts',(11.8051905035756,11.6013102653244,73.3676122801832));
#232277=CARTESIAN_POINT('Ctrl Pts',(15.6647196583186,5.32845089614568,73.948168434269));
#232278=CARTESIAN_POINT('Ctrl Pts',(16.5199156505515,-2.81171895051224,
74.5932248222125));
#232279=CARTESIAN_POINT('Ctrl Pts',(12.782813314346,-11.193010522984,75.3027968526423));
#232280=CARTESIAN_POINT('Ctrl Pts',(4.25297613889168,-16.448307091758,76.0768629131069));
#232281=CARTESIAN_POINT('Ctrl Pts',(-4.63795745346973,-16.0353676555728,
76.7649308197276));
#232282=CARTESIAN_POINT('Ctrl Pts',(-10.1984280335125,-12.6458803285491,
77.2809764725421));
#232283=CARTESIAN_POINT('Ctrl Pts',(-14.4715302793615,-7.85981670744496,
77.7970286647123));
#232284=CARTESIAN_POINT('Ctrl Pts',(-15.9589910240052,-3.49697777821712,
78.1534883340342));
#232285=CARTESIAN_POINT('Ctrl Pts',(-16.0054535387899,-0.15366583936448,
78.4239419292132));
#232286=CARTESIAN_POINT('Ctrl Pts',(-16.0053209115484,-4.47193461236561E-6,
78.4363716194617));
#232287=CARTESIAN_POINT('Ctrl Pts',(-16.0027998487764,2.50399753673469E-6,
80.9740872417354));
#232288=CARTESIAN_POINT('Ctrl Pts',(-16.0023520693237,-0.963851776454344,
80.8961561740113));
#232289=CARTESIAN_POINT('Ctrl Pts',(-15.8158061092754,-2.99195488052681,
80.7322180756251));
#232290=CARTESIAN_POINT('Ctrl Pts',(-14.3744747870369,-8.03667294185883,
80.3102475470991));
#232291=CARTESIAN_POINT('Ctrl Pts',(-9.48486582558493,-14.0950450071725,
79.7081955194071));
#232292=CARTESIAN_POINT('Ctrl Pts',(0.107898241255556,-16.9904211020579,
78.9341240456826));
#232293=CARTESIAN_POINT('Ctrl Pts',(8.85692244396212,-14.2256067587788,
78.2245566574159));
#232294=CARTESIAN_POINT('Ctrl Pts',(14.3811700784969,-8.18333889522651,
77.5794967817346));
#232295=CARTESIAN_POINT('Ctrl Pts',(16.5109128508069,-1.13680784713025,
76.9989428283567));
#232296=CARTESIAN_POINT('Ctrl Pts',(15.3674514248544,6.14111404883551,76.4183878622913));
#232297=CARTESIAN_POINT('Ctrl Pts',(11.1820836950782,12.1996156835121,75.8378340904919));
#232298=CARTESIAN_POINT('Ctrl Pts',(4.78127871598907,15.8435748252423,75.2572801486914));
#232299=CARTESIAN_POINT('Ctrl Pts',(-2.56605864285368,16.3488994370234,
74.6767254075936));
#232300=CARTESIAN_POINT('Ctrl Pts',(-9.40538784683406,13.6167111980104,
74.0961710839023));
#232301=CARTESIAN_POINT('Ctrl Pts',(-14.3818646464194,8.18753295561487,
73.5156175269521));
#232302=CARTESIAN_POINT('Ctrl Pts',(-15.9093602051444,3.12699789296161,
73.098929476505));
#232303=CARTESIAN_POINT('Ctrl Pts',(-16.0026784174767,0.36675923382341,
72.8757596691126));
#232304=CARTESIAN_POINT('Ctrl Pts',(-16.0024180723471,9.94362230888335E-7,
72.846108058914));
#232305=CARTESIAN_POINT('Origin',(0.,0.,50.8));
#232306=CARTESIAN_POINT('',(-15.9975963349724,8.34453550493941E-6,89.1020676167969));
#232307=CARTESIAN_POINT('',(-15.9954134210737,9.32237088496768E-6,86.5641855622962));
#232308=CARTESIAN_POINT('',(-16.002,-1.95967980799559E-15,50.8));
#232309=CARTESIAN_POINT('Ctrl Pts',(-16.0053209115484,-4.47193461236561E-6,
78.4363716194617));
#232310=CARTESIAN_POINT('Ctrl Pts',(-16.0027003722991,3.03614134388964,
78.6819658938781));
#232311=CARTESIAN_POINT('Ctrl Pts',(-14.1816488050772,9.26785657968003,
79.1855863307702));
#232312=CARTESIAN_POINT('Ctrl Pts',(-6.66153286349862,15.6284262565271,
79.9472243657187));
#232313=CARTESIAN_POINT('Ctrl Pts',(3.30468881949848,16.6663976172787,80.7213020637597));
#232314=CARTESIAN_POINT('Ctrl Pts',(11.3764072534455,12.3030663108909,81.4308654262537));
#232315=CARTESIAN_POINT('Ctrl Pts',(15.6650570682461,5.32958542918172,82.0759269540439));
#232316=CARTESIAN_POINT('Ctrl Pts',(16.4293549639182,-1.99236878255036,
82.656479959323));
#232317=CARTESIAN_POINT('Ctrl Pts',(13.9367860730296,-8.92450525051877,
83.2370350479592));
#232318=CARTESIAN_POINT('Ctrl Pts',(8.68442234399137,-14.0869929334643,
83.8175892505839));
#232319=CARTESIAN_POINT('Ctrl Pts',(1.7141467022342,-16.4600909341538,84.3981431495208));
#232320=CARTESIAN_POINT('Ctrl Pts',(-5.60107320234733,-15.5740260884089,
84.9786971305796));
#232321=CARTESIAN_POINT('Ctrl Pts',(-11.7955356155043,-11.6010862694896,
85.5592524929423));
#232322=CARTESIAN_POINT('Ctrl Pts',(-15.3284289688579,-5.89725240503755,
86.0877475084471));
#232323=CARTESIAN_POINT('Ctrl Pts',(-15.994855376927,-1.75073223568501,
86.4227253100279));
#232324=CARTESIAN_POINT('Ctrl Pts',(-15.9954134210737,9.32237088524523E-6,
86.5641855622962));
#232325=CARTESIAN_POINT('Ctrl Pts',(-15.9975963349724,8.3445355051337E-6,
89.1020676167969));
#232326=CARTESIAN_POINT('Ctrl Pts',(-15.9957696186683,-2.03029123572326,
88.9380532234909));
#232327=CARTESIAN_POINT('Ctrl Pts',(-14.9418679336304,-7.65560958547521,
88.4837614055474));
#232328=CARTESIAN_POINT('Ctrl Pts',(-8.53475119372938,-15.0041030278261,
87.739196845323));
#232329=CARTESIAN_POINT('Ctrl Pts',(2.68014450992679,-17.0527366715652,
86.8683674201573));
#232330=CARTESIAN_POINT('Ctrl Pts',(12.730699822809,-11.6602331213115,85.9975306951212));
#232331=CARTESIAN_POINT('Ctrl Pts',(17.0504153013334,-1.57000624107677,
85.1589533307798));
#232332=CARTESIAN_POINT('Ctrl Pts',(14.6556789886975,8.58771356310655,84.3526312404872));
#232333=CARTESIAN_POINT('Ctrl Pts',(7.27716227363531,15.3521365546851,83.578555195155));
#232334=CARTESIAN_POINT('Ctrl Pts',(-2.6394894601045,16.7841406545735,82.8044843296556));
#232335=CARTESIAN_POINT('Ctrl Pts',(-10.6291791315499,12.8671567951444,
82.1164214887903));
#232336=CARTESIAN_POINT('Ctrl Pts',(-15.0180867789249,6.66251500932127,
81.5143636553864));
#232337=CARTESIAN_POINT('Ctrl Pts',(-15.9827509213058,2.32720637883972,
81.1622547041578));
#232338=CARTESIAN_POINT('Ctrl Pts',(-16.0028462540284,0.0998907425581428,
80.9821635632727));
#232339=CARTESIAN_POINT('Ctrl Pts',(-16.0027998487764,2.50399753673469E-6,
80.9740872417354));
#232340=CARTESIAN_POINT('Origin',(0.,0.,50.8));
#232341=CARTESIAN_POINT('',(-16.0058284763849,-3.33793519283199E-6,97.2300694678298));
#232342=CARTESIAN_POINT('',(-16.0035238859093,7.72310523172726E-6,94.6921290550799));
#232343=CARTESIAN_POINT('',(-16.002,-1.95967980799559E-15,50.8));
#232344=CARTESIAN_POINT('',(-2.49012993754231,15.8070635126881,99.06));
#232345=CARTESIAN_POINT('Ctrl Pts',(-2.49012993754231,15.8070635126881,
99.06));
#232346=CARTESIAN_POINT('Ctrl Pts',(-6.03695226368971,15.2483228933192,
98.7697367445118));
#232347=CARTESIAN_POINT('Ctrl Pts',(-12.7297289907006,11.6605919148675,
98.1891534637256));
#232348=CARTESIAN_POINT('Ctrl Pts',(-15.8769578961659,4.31558678356133,
97.579192648357));
#232349=CARTESIAN_POINT('Ctrl Pts',(-16.00654659161,0.363748478486292,97.259493771674));
#232350=CARTESIAN_POINT('Ctrl Pts',(-16.0058284763849,-3.33793519269321E-6,
97.2300694678298));
#232351=CARTESIAN_POINT('',(15.5649984305409,-3.72316158610317,99.0597763674496));
#232352=CARTESIAN_POINT('Origin',(0.,0.,99.06));
#232353=CARTESIAN_POINT('Ctrl Pts',(-16.0035238859093,7.72310523200481E-6,
94.6921290550799));
#232354=CARTESIAN_POINT('Ctrl Pts',(-16.0052431685181,0.643005324980111,
94.7441265772434));
#232355=CARTESIAN_POINT('Ctrl Pts',(-15.7600751168432,4.87431221437568,
95.0864013626033));
#232356=CARTESIAN_POINT('Ctrl Pts',(-12.1050123119132,12.3061661025,95.7189497265111));
#232357=CARTESIAN_POINT('Ctrl Pts',(-1.79143767081217,17.1693691238273,
96.5897799812741));
#232358=CARTESIAN_POINT('Ctrl Pts',(9.30361974143028,14.5392926906752,97.4606132676342));
#232359=CARTESIAN_POINT('Ctrl Pts',(15.9559644591085,6.05878533168725,98.2839515715438));
#232360=CARTESIAN_POINT('Ctrl Pts',(16.255602223856,-0.802102110500649,
98.8169982569955));
#232361=CARTESIAN_POINT('Ctrl Pts',(15.5649984305409,-3.72316158610318,
99.0597763674496));
#232362=CARTESIAN_POINT('Origin',(0.,0.,50.8));
#232363=CARTESIAN_POINT('',(-15.6924631706473,-5.5600928867694E-5,94.6922756775728));
#232364=CARTESIAN_POINT('',(-15.7011456296066,0.000684922085513184,97.230130084426));
#232365=CARTESIAN_POINT('',(-15.6972,-1.92235257355758E-15,50.8));
#232366=CARTESIAN_POINT('',(15.2616577112409,-3.65133052622059,99.060001312689));
#232367=CARTESIAN_POINT('Ctrl Pts',(-15.6924631706473,-5.56009288674164E-5,
94.6922756775728));
#232368=CARTESIAN_POINT('Ctrl Pts',(-15.6922623249989,1.79514548732447,
94.8401035375777));
#232369=CARTESIAN_POINT('Ctrl Pts',(-14.7965879069072,7.12657248549269,
95.2791120825845));
#232370=CARTESIAN_POINT('Ctrl Pts',(-8.89396628210933,14.4187394864034,
96.0093057676243));
#232371=CARTESIAN_POINT('Ctrl Pts',(2.07176996568023,16.8146616162749,96.8828541990222));
#232372=CARTESIAN_POINT('Ctrl Pts',(12.1273091191062,11.8281554124733,97.7563971017345));
#232373=CARTESIAN_POINT('Ctrl Pts',(16.0601622189354,3.37553582513379,98.4821097055224));
#232374=CARTESIAN_POINT('Ctrl Pts',(15.6669728636592,-1.95791856495389,
98.9166470927522));
#232375=CARTESIAN_POINT('Ctrl Pts',(15.2616577112409,-3.65133052622059,
99.060001312689));
#232376=CARTESIAN_POINT('',(-2.44269889111266,15.5059765886369,99.06));
#232377=CARTESIAN_POINT('Origin',(0.,0.,99.06));
#232378=CARTESIAN_POINT('Ctrl Pts',(-2.44269889111287,15.5059765886369,
99.06));
#232379=CARTESIAN_POINT('Ctrl Pts',(-5.93280445871287,14.9561707153267,
98.7688322528449));
#232380=CARTESIAN_POINT('Ctrl Pts',(-12.5171266296609,11.417721808971,98.1864399529273));
#232381=CARTESIAN_POINT('Ctrl Pts',(-15.5827525090581,4.20058788305833,
97.5764991299105));
#232382=CARTESIAN_POINT('Ctrl Pts',(-15.7017674358556,0.335314534835424,
97.2577250643896));
#232383=CARTESIAN_POINT('Ctrl Pts',(-15.7011456296066,0.000684922085513497,
97.230130084426));
#232384=CARTESIAN_POINT('Origin',(0.,0.,50.8));
#232385=CARTESIAN_POINT('',(-15.6959270907839,-0.000859325382733811,86.5642787294025));
#232386=CARTESIAN_POINT('',(-15.6932919706786,0.00109779292098766,89.1021279817002));
#232387=CARTESIAN_POINT('',(-15.6972,-1.92235257355758E-15,50.8));
#232388=CARTESIAN_POINT('Ctrl Pts',(-15.6959270907839,-0.000859325382734158,
86.5642787294025));
#232389=CARTESIAN_POINT('Ctrl Pts',(-15.6877074110697,2.86898476566704,
86.800805573743));
#232390=CARTESIAN_POINT('Ctrl Pts',(-13.915841956268,9.27616501887872,87.3285147532175));
#232391=CARTESIAN_POINT('Ctrl Pts',(-5.75904390386373,15.932537952434,88.147401815449));
#232392=CARTESIAN_POINT('Ctrl Pts',(5.46103208299954,16.0361246674837,89.0209437044288));
#232393=CARTESIAN_POINT('Ctrl Pts',(14.288714999005,9.10285976594761,89.8944929195295));
#232394=CARTESIAN_POINT('Ctrl Pts',(16.8422213007335,-1.82695017434743,
90.7680396084958));
#232395=CARTESIAN_POINT('Ctrl Pts',(12.0044040953397,-11.9542538355058,
91.6415797987977));
#232396=CARTESIAN_POINT('Ctrl Pts',(1.89683762129429,-16.8348303447885,
92.5151244574059));
#232397=CARTESIAN_POINT('Ctrl Pts',(-9.04301821312396,-14.3258304676531,
93.3886739478774));
#232398=CARTESIAN_POINT('Ctrl Pts',(-14.834115238712,-7.01765790524182,
94.1143900206491));
#232399=CARTESIAN_POINT('Ctrl Pts',(-15.6926579360772,-1.74091040343538,
94.548923023813));
#232400=CARTESIAN_POINT('Ctrl Pts',(-15.6924631706473,-5.56009288674164E-5,
94.6922756775728));
#232401=CARTESIAN_POINT('Ctrl Pts',(-15.7011456296066,0.000684922085513497,
97.230130084426));
#232402=CARTESIAN_POINT('Ctrl Pts',(-15.6952061960202,-3.195665008619,96.9665454854132));
#232403=CARTESIAN_POINT('Ctrl Pts',(-13.5848910183687,-9.92857668697506,
96.411773105218));
#232404=CARTESIAN_POINT('Ctrl Pts',(-4.75107912323394,-16.2619818521507,
95.5658242766582));
#232405=CARTESIAN_POINT('Ctrl Pts',(6.45725771904074,-15.6622547233113,
94.6922747010399));
#232406=CARTESIAN_POINT('Ctrl Pts',(14.8307253566444,-8.18884524108693,
93.8187358248465));
#232407=CARTESIAN_POINT('Ctrl Pts',(16.6948899774528,2.8794033483622,92.9451907488571));
#232408=CARTESIAN_POINT('Ctrl Pts',(11.2308746607492,12.6835764548827,92.0716415553817));
#232409=CARTESIAN_POINT('Ctrl Pts',(0.837535411215345,16.9206324761923,
91.1980967406401));
#232410=CARTESIAN_POINT('Ctrl Pts',(-9.9237494903729,13.7305904525086,90.3245567317093));
#232411=CARTESIAN_POINT('Ctrl Pts',(-15.046306788916,6.35915906497229,89.6258984421782));
#232412=CARTESIAN_POINT('Ctrl Pts',(-15.6951167310187,1.41316710385344,
89.2184218056439));
#232413=CARTESIAN_POINT('Ctrl Pts',(-15.6932919706786,0.00109779292098822,
89.1021279817002));
#232414=CARTESIAN_POINT('Origin',(0.,0.,50.8));
#232415=CARTESIAN_POINT('',(-15.70095779154,0.00205455242394181,78.436278338241));
#232416=CARTESIAN_POINT('',(-15.6980812209895,-2.91941714103405E-5,80.9741280651095));
#232417=CARTESIAN_POINT('',(-15.6972,-1.92235257355758E-15,50.8));
#232418=CARTESIAN_POINT('Ctrl Pts',(-15.70095779154,0.00205455242394237,
78.436278338241));
#232419=CARTESIAN_POINT('Ctrl Pts',(-15.7018261809558,0.414856580979537,
78.47032120578));
#232420=CARTESIAN_POINT('Ctrl Pts',(-15.5518431945074,4.35766472635037,
78.7955447107155));
#232421=CARTESIAN_POINT('Ctrl Pts',(-12.5114336498331,11.215426798992,79.3795964303401));
#232422=CARTESIAN_POINT('Ctrl Pts',(-3.57751203219791,16.2819290829929,
80.1884391907111));
#232423=CARTESIAN_POINT('Ctrl Pts',(6.24520949550847,15.4587015330659,80.9649210095278));
#232424=CARTESIAN_POINT('Ctrl Pts',(13.2445965314777,9.74620023167812,81.6767000105703));
#232425=CARTESIAN_POINT('Ctrl Pts',(16.0832910238012,2.20674217091765,82.3237677557531));
#232426=CARTESIAN_POINT('Ctrl Pts',(15.4463478286545,-5.01040624419953,
82.9061339707273));
#232427=CARTESIAN_POINT('Ctrl Pts',(11.7248860068554,-11.2325994571295,
83.488494415473));
#232428=CARTESIAN_POINT('Ctrl Pts',(5.66933773316723,-15.2151581967629,
84.0708593684272));
#232429=CARTESIAN_POINT('Ctrl Pts',(-1.51470361838526,-16.1664912107359,
84.6532216539332));
#232430=CARTESIAN_POINT('Ctrl Pts',(-8.40207870724866,-13.8961220017434,
85.2355854508627));
#232431=CARTESIAN_POINT('Ctrl Pts',(-13.6037332491808,-8.85663601693889,
85.8179488139344));
#232432=CARTESIAN_POINT('Ctrl Pts',(-15.515451371983,-3.68201014549592,
86.2608466119262));
#232433=CARTESIAN_POINT('Ctrl Pts',(-15.6978264497503,-0.664007318489827,
86.5096233902398));
#232434=CARTESIAN_POINT('Ctrl Pts',(-15.6959270907839,-0.000859325382734158,
86.5642787294025));
#232435=CARTESIAN_POINT('Ctrl Pts',(-15.6932919706786,0.00109779292098822,
89.1021279817002));
#232436=CARTESIAN_POINT('Ctrl Pts',(-15.6905477987126,-2.12244738278726,
88.9272391239876));
#232437=CARTESIAN_POINT('Ctrl Pts',(-14.5562142391285,-7.78451718511392,
88.4611678098396));
#232438=CARTESIAN_POINT('Ctrl Pts',(-7.97094849185943,-14.9480480668512,
87.7039184887152));
#232439=CARTESIAN_POINT('Ctrl Pts',(3.11951215516853,-16.6517569615402,
86.8303774399094));
#232440=CARTESIAN_POINT('Ctrl Pts',(12.8501997114287,-11.0441633198693,
85.9568279280205));
#232441=CARTESIAN_POINT('Ctrl Pts',(16.4686688988323,-1.75499206154026,
85.1803427971595));
#232442=CARTESIAN_POINT('Ctrl Pts',(14.8518189734445,6.55154698456816,84.500921220922));
#232443=CARTESIAN_POINT('Ctrl Pts',(10.5292901569365,12.3626582509347,83.9185570970078));
#232444=CARTESIAN_POINT('Ctrl Pts',(4.09679280552297,15.7117815514425,83.3361947086762));
#232445=CARTESIAN_POINT('Ctrl Pts',(-3.14600838961098,15.9295287949902,
82.753830560111));
#232446=CARTESIAN_POINT('Ctrl Pts',(-9.76508277771457,12.9729839084348,
82.1714673227487));
#232447=CARTESIAN_POINT('Ctrl Pts',(-14.4364782875002,7.43211003727362,
81.5891048622996));
#232448=CARTESIAN_POINT('Ctrl Pts',(-15.6673907345791,2.61859224362015,
81.1899909885583));
#232449=CARTESIAN_POINT('Ctrl Pts',(-15.6981338626413,0.13184489057029,
80.9849989834176));
#232450=CARTESIAN_POINT('Ctrl Pts',(-15.6980812209895,-2.91941714104446E-5,
80.9741280651095));
#232451=CARTESIAN_POINT('Origin',(0.,0.,50.8));
#232452=CARTESIAN_POINT('',(-15.6929176967092,0.000896473574371059,70.3082780008147));
#232453=CARTESIAN_POINT('',(-15.6968163799128,-0.00163831328175185,72.8461280911739));
#232454=CARTESIAN_POINT('',(-15.6972,-1.92235257355758E-15,50.8));
#232455=CARTESIAN_POINT('Ctrl Pts',(-15.6929176967092,0.000896473574371059,
70.3082780008147));
#232456=CARTESIAN_POINT('Ctrl Pts',(-15.6944954567224,1.49132335669446,
70.4310200233549));
#232457=CARTESIAN_POINT('Ctrl Pts',(-14.9980477550588,6.51607033557425,
70.8449448322743));
#232458=CARTESIAN_POINT('Ctrl Pts',(-9.71717130649992,13.8774967649887,
71.5500502760007));
#232459=CARTESIAN_POINT('Ctrl Pts',(1.09037375015624,16.9061619505498,72.4235902854044));
#232460=CARTESIAN_POINT('Ctrl Pts',(11.4193095178769,12.5143007761909,73.2971361145047));
#232461=CARTESIAN_POINT('Ctrl Pts',(16.7360915242648,2.62928904663322,74.1706854978858));
#232462=CARTESIAN_POINT('Ctrl Pts',(14.7065676002873,-8.40940757456447,
75.0442286375014));
#232463=CARTESIAN_POINT('Ctrl Pts',(6.22246605170711,-15.7575939878982,
75.9177694829175));
#232464=CARTESIAN_POINT('Ctrl Pts',(-4.99397637892811,-16.1880841364115,
76.7913173562252));
#232465=CARTESIAN_POINT('Ctrl Pts',(-13.664767243222,-9.77549294773873,
77.6308226508432));
#232466=CARTESIAN_POINT('Ctrl Pts',(-15.6943985411934,-3.11598419816368,
78.1791405995066));
#232467=CARTESIAN_POINT('Ctrl Pts',(-15.70095779154,0.00205455242394237,
78.436278338241));
#232468=CARTESIAN_POINT('Ctrl Pts',(-15.6980812209895,-2.91941714104446E-5,
80.9741280651095));
#232469=CARTESIAN_POINT('Ctrl Pts',(-15.6971938451213,-2.22301948007312,
80.790877915202));
#232470=CARTESIAN_POINT('Ctrl Pts',(-14.7669340561162,-6.53896220887208,
80.4350762493604));
#232471=CARTESIAN_POINT('Ctrl Pts',(-10.9374084976196,-11.8461045334806,
79.9067205131212));
#232472=CARTESIAN_POINT('Ctrl Pts',(-5.46121004578065,-15.1662561316757,
79.3890653412367));
#232473=CARTESIAN_POINT('Ctrl Pts',(1.94063035439604,-16.2616613177258,
78.7851324088703));
#232474=CARTESIAN_POINT('Ctrl Pts',(8.61091734373446,-13.793905669806,78.2243383869808));
#232475=CARTESIAN_POINT('Ctrl Pts',(13.0039400641406,-9.19929033701372,
77.7066826473552));
#232476=CARTESIAN_POINT('Ctrl Pts',(15.8703900164388,-3.53213873169312,
77.1890240084401));
#232477=CARTESIAN_POINT('Ctrl Pts',(16.0027097787232,4.68075815497096,76.5419555827837));
#232478=CARTESIAN_POINT('Ctrl Pts',(10.5587880080229,12.9009016414167,75.7654727316173));
#232479=CARTESIAN_POINT('Ctrl Pts',(1.42771912782989,16.6102483478075,74.9889842643809));
#232480=CARTESIAN_POINT('Ctrl Pts',(-8.20547296968445,14.5128478856628,
74.2125061233964));
#232481=CARTESIAN_POINT('Ctrl Pts',(-14.4257849211532,7.91686806069645,
73.4982138275986));
#232482=CARTESIAN_POINT('Ctrl Pts',(-15.6923003876245,2.38448065895699,
73.0427583339254));
#232483=CARTESIAN_POINT('Ctrl Pts',(-15.6968163799128,-0.00163831328175261,
72.8461280911739));
#232484=CARTESIAN_POINT('Origin',(0.,0.,50.8));
#232485=CARTESIAN_POINT('',(-15.6964051232569,-0.00170944207330326,62.1802778774183));
#232486=CARTESIAN_POINT('',(-15.6943634334063,0.00205080547519887,64.7181260377594));
#232487=CARTESIAN_POINT('',(-15.6972,-1.92235257355758E-15,50.8));
#232488=CARTESIAN_POINT('Ctrl Pts',(-15.6964051232569,-0.00170944207330256,
62.1802778774183));
#232489=CARTESIAN_POINT('Ctrl Pts',(-15.6898411502566,2.56395612712962,
62.3917174661874));
#232490=CARTESIAN_POINT('Ctrl Pts',(-14.189723882878,8.66948321486599,62.8943367621928));
#232491=CARTESIAN_POINT('Ctrl Pts',(-6.67784502104796,15.5705029852535,
63.6881417173399));
#232492=CARTESIAN_POINT('Ctrl Pts',(4.52051884943976,16.3266364687451,64.5616913642239));
#232493=CARTESIAN_POINT('Ctrl Pts',(13.7347076592265,9.91819454744418,65.4352336956238));
#232494=CARTESIAN_POINT('Ctrl Pts',(16.920240860914,-0.844459925190223,
66.3087750144364));
#232495=CARTESIAN_POINT('Ctrl Pts',(12.6790078072341,-11.2360962450641,
67.1823233010594));
#232496=CARTESIAN_POINT('Ctrl Pts',(2.87248893996628,-16.6960373711021,
68.0558711766094));
#232497=CARTESIAN_POINT('Ctrl Pts',(-8.19475882390379,-14.8274522559522,
68.9294118614085));
#232498=CARTESIAN_POINT('Ctrl Pts',(-14.6154733451074,-7.62773349570802,
69.6802138667104));
#232499=CARTESIAN_POINT('Ctrl Pts',(-15.6907525129073,-2.04443876007842,
70.1398372767547));
#232500=CARTESIAN_POINT('Ctrl Pts',(-15.6929176967092,0.000896473574371059,
70.3082780008147));
#232501=CARTESIAN_POINT('Ctrl Pts',(-15.6968163799128,-0.00163831328175261,
72.8461280911739));
#232502=CARTESIAN_POINT('Ctrl Pts',(-15.6982448690322,-0.756410414666362,
72.7839304290942));
#232503=CARTESIAN_POINT('Ctrl Pts',(-15.4255755979069,-4.6508746877132,
72.462904270484));
#232504=CARTESIAN_POINT('Ctrl Pts',(-13.4392697288018,-8.82294954448999,
72.0987343052516));
#232505=CARTESIAN_POINT('Ctrl Pts',(-10.4408187183388,-11.7549338864563,
71.7536371092858));
#232506=CARTESIAN_POINT('Ctrl Pts',(-7.99080637582122,-13.725351577416,
71.4948083308094));
#232507=CARTESIAN_POINT('Ctrl Pts',(-3.36963844872992,-15.8231236470673,
71.0849955812967));
#232508=CARTESIAN_POINT('Ctrl Pts',(3.6068169102078,-15.8324735759532,70.5242008653182));
#232509=CARTESIAN_POINT('Ctrl Pts',(10.1410000022394,-12.682012758058,69.9418404235927));
#232510=CARTESIAN_POINT('Ctrl Pts',(14.6420809449301,-7.01146894608598,
69.3594726898654));
#232511=CARTESIAN_POINT('Ctrl Pts',(16.4248949200678,0.855371024425015,
68.7124066306065));
#232512=CARTESIAN_POINT('Ctrl Pts',(14.2086219976974,7.89312862668565,68.1300397445162));
#232513=CARTESIAN_POINT('Ctrl Pts',(8.49398265719993,13.9792791831637,67.4506201668712));
#232514=CARTESIAN_POINT('Ctrl Pts',(-0.13981615401599,16.9450226218118,
66.7388404183161));
#232515=CARTESIAN_POINT('Ctrl Pts',(-10.7091795984041,13.1281701157946,
65.865291889975));
#232516=CARTESIAN_POINT('Ctrl Pts',(-15.2219276242649,5.74877206238129,
65.1917231510314));
#232517=CARTESIAN_POINT('Ctrl Pts',(-15.6967463037502,1.10922366048092,
64.8093342682988));
#232518=CARTESIAN_POINT('Ctrl Pts',(-15.6943634334063,0.00205080547519915,
64.7181260377594));
#232519=CARTESIAN_POINT('Origin',(0.,0.,50.8));
#232520=CARTESIAN_POINT('',(-15.696482700544,0.000276681740413176,54.0522753533463));
#232521=CARTESIAN_POINT('',(-15.6936298048762,-0.000936430045457293,56.590121430438));
#232522=CARTESIAN_POINT('',(-15.6972,-1.92235257355758E-15,50.8));
#232523=CARTESIAN_POINT('Ctrl Pts',(-15.696482700544,0.000276681740413315,
54.0522753533462));
#232524=CARTESIAN_POINT('Ctrl Pts',(-15.696350692353,1.28694109178273,54.1582941266811));
#232525=CARTESIAN_POINT('Ctrl Pts',(-15.2519145777997,4.92935155473499,
54.4584342330483));
#232526=CARTESIAN_POINT('Ctrl Pts',(-12.7332521485939,9.8714124248758,54.9041607220314));
#232527=CARTESIAN_POINT('Ctrl Pts',(-8.86716053743689,13.1652502522763,
55.316674481647));
#232528=CARTESIAN_POINT('Ctrl Pts',(-5.67776495557396,14.7117468416662,
55.6078502023331));
#232529=CARTESIAN_POINT('Ctrl Pts',(-0.574444956740914,16.2173509984505,
56.044624345592));
#232530=CARTESIAN_POINT('Ctrl Pts',(7.75779390860052,15.0607750416491,56.6997806671193));
#232531=CARTESIAN_POINT('Ctrl Pts',(15.4720589757209,6.90290486054326,57.5733291214949));
#232532=CARTESIAN_POINT('Ctrl Pts',(16.3903990027391,-4.28222573872491,
58.4468767310101));
#232533=CARTESIAN_POINT('Ctrl Pts',(10.1172017901244,-13.5892969548848,
59.3204168560165));
#232534=CARTESIAN_POINT('Ctrl Pts',(-0.598722642272239,-16.9303404789183,
60.193961250079));
#232535=CARTESIAN_POINT('Ctrl Pts',(-11.0497794267499,-12.8417403592895,
61.0675098965342));
#232536=CARTESIAN_POINT('Ctrl Pts',(-15.2972332456342,-5.46832970323397,
61.7296155652157));
#232537=CARTESIAN_POINT('Ctrl Pts',(-15.6988806139116,-0.969306526842344,
62.1005370366191));
#232538=CARTESIAN_POINT('Ctrl Pts',(-15.6964051232569,-0.00170944207330256,
62.1802778774183));
#232539=CARTESIAN_POINT('Ctrl Pts',(-15.6943634334063,0.00205080547519915,
64.7181260377594));
#232540=CARTESIAN_POINT('Ctrl Pts',(-15.6891390268957,-2.42540861834125,
64.5181533977589));
#232541=CARTESIAN_POINT('Ctrl Pts',(-14.3110365018279,-8.39385550704207,
64.0269992723323));
#232542=CARTESIAN_POINT('Ctrl Pts',(-7.08892150345738,-15.3860982354759,
63.2446590059786));
#232543=CARTESIAN_POINT('Ctrl Pts',(4.08447715092541,-16.4420305829762,
62.3711125422881));
#232544=CARTESIAN_POINT('Ctrl Pts',(13.4662788241442,-10.278891113544,61.4975726968472));
#232545=CARTESIAN_POINT('Ctrl Pts',(16.9365191722812,0.392596228075101,
60.6240272339028));
#232546=CARTESIAN_POINT('Ctrl Pts',(12.9735925392508,10.8980241725213,59.7504783910469));
#232547=CARTESIAN_POINT('Ctrl Pts',(4.92464520277571,15.6556805440396,59.0225238166185));
#232548=CARTESIAN_POINT('Ctrl Pts',(-2.24173466065127,15.8318587481402,
58.4401631105237));
#232549=CARTESIAN_POINT('Ctrl Pts',(-9.07754805161169,13.6730297811093,
57.8578017563023));
#232550=CARTESIAN_POINT('Ctrl Pts',(-14.5090400883656,7.9079602188923,57.2411209257163));
#232551=CARTESIAN_POINT('Ctrl Pts',(-15.6904200375884,2.18383168569801,
56.7700295837525));
#232552=CARTESIAN_POINT('Ctrl Pts',(-15.6936298048762,-0.000936430045456738,
56.590121430438));
#232553=CARTESIAN_POINT('Origin',(0.,0.,50.8));
#232554=CARTESIAN_POINT('',(-15.6944527528755,0.00155835235843449,45.9242738129189));
#232555=CARTESIAN_POINT('',(-15.6976217394099,0.00012167441968941,48.4621212774076));
#232556=CARTESIAN_POINT('',(-15.6972,-1.92235257355758E-15,50.8));
#232557=CARTESIAN_POINT('Ctrl Pts',(-15.6944527528755,0.0015583523584338,
45.9242738129189));
#232558=CARTESIAN_POINT('Ctrl Pts',(-15.6968623538549,1.18706428985871,
46.0219306042025));
#232559=CARTESIAN_POINT('Ctrl Pts',(-15.1792501307769,5.90530824996546,
46.4107679426275));
#232560=CARTESIAN_POINT('Ctrl Pts',(-10.5075980236325,13.2890950373739,
47.0907861568619));
#232561=CARTESIAN_POINT('Ctrl Pts',(0.105403824544313,16.9407435529307,
47.9643350961144));
#232562=CARTESIAN_POINT('Ctrl Pts',(10.6727300166275,13.1574848127078,48.8378820879082));
#232563=CARTESIAN_POINT('Ctrl Pts',(16.5542344903191,3.59717575062205,49.7114220733083));
#232564=CARTESIAN_POINT('Ctrl Pts',(15.1719307628744,-7.538420331717,50.5849670081879));
#232565=CARTESIAN_POINT('Ctrl Pts',(7.12557993636359,-15.3724085308509,
51.4585157022952));
#232566=CARTESIAN_POINT('Ctrl Pts',(-2.17800948230751,-16.2652133904825,
52.1864710810861));
#232567=CARTESIAN_POINT('Ctrl Pts',(-8.74786029573129,-13.3884792256657,
52.7688307756693));
#232568=CARTESIAN_POINT('Ctrl Pts',(-13.1332950957539,-9.3370841434208,
53.254134159014));
#232569=CARTESIAN_POINT('Ctrl Pts',(-15.3499505816414,-4.49420327191903,
53.6819480350247));
#232570=CARTESIAN_POINT('Ctrl Pts',(-15.6965924008299,-1.0689558613332,
53.9641725646614));
#232571=CARTESIAN_POINT('Ctrl Pts',(-15.696482700544,0.000276681740413315,
54.0522753533462));
#232572=CARTESIAN_POINT('Ctrl Pts',(-15.6936298048762,-0.000936430045456738,
56.590121430438));
#232573=CARTESIAN_POINT('Ctrl Pts',(-15.6956150673832,-1.35223010265663,
56.4788470359276));
#232574=CARTESIAN_POINT('Ctrl Pts',(-15.0830003175783,-6.23784258214851,
56.076390432201));
#232575=CARTESIAN_POINT('Ctrl Pts',(-10.0829651055727,-13.6135935284441,
55.382756120669));
#232576=CARTESIAN_POINT('Ctrl Pts',(0.64036628432548,-16.9292846200844,
54.5092137617174));
#232577=CARTESIAN_POINT('Ctrl Pts',(11.0828109382203,-12.8138388777157,
53.6356649883067));
#232578=CARTESIAN_POINT('Ctrl Pts',(16.659584095463,-3.07250096870748,52.7621177499921));
#232579=CARTESIAN_POINT('Ctrl Pts',(14.9263590330159,8.01343436207439,51.8885781767003));
#232580=CARTESIAN_POINT('Ctrl Pts',(6.63656192939359,15.590397126841,51.0150325416259));
#232581=CARTESIAN_POINT('Ctrl Pts',(-3.31218194825857,16.2271250476548,
50.2385460739168));
#232582=CARTESIAN_POINT('Ctrl Pts',(-10.7396203718435,12.1724384055667,
49.5591226787626));
#232583=CARTESIAN_POINT('Ctrl Pts',(-14.8058978388616,6.52048404969404,
48.9993353600279));
#232584=CARTESIAN_POINT('Ctrl Pts',(-15.6963896029139,2.08205203846237,
48.6336674681331));
#232585=CARTESIAN_POINT('Ctrl Pts',(-15.6976217394099,0.000121674419689133,
48.4621212774075));
#232586=CARTESIAN_POINT('Origin',(0.,0.,50.8));
#232587=CARTESIAN_POINT('',(-15.6940852747521,-0.00148333762554964,37.7962705248604));
#232588=CARTESIAN_POINT('',(-15.6971556803246,0.00209084036320695,40.3341198872237));
#232589=CARTESIAN_POINT('',(-15.6972,-1.92235257355758E-15,50.8));
#232590=CARTESIAN_POINT('Ctrl Pts',(-15.6940852747521,-0.00148333762555061,
37.7962705248604));
#232591=CARTESIAN_POINT('Ctrl Pts',(-15.6899873170397,2.26101239775728,
37.9826271162881));
#232592=CARTESIAN_POINT('Ctrl Pts',(-14.4459751575264,8.06294036837162,
38.4601668120498));
#232593=CARTESIAN_POINT('Ctrl Pts',(-7.57196299493098,15.1550511244777,
39.2288873792348));
#232594=CARTESIAN_POINT('Ctrl Pts',(3.56361278061866,16.5622883512643,40.1024274245226));
#232595=CARTESIAN_POINT('Ctrl Pts',(13.1347067697966,10.6998248727137,40.9759725574718));
#232596=CARTESIAN_POINT('Ctrl Pts',(16.9407525485231,0.140823731848657,
41.8495220412806));
#232597=CARTESIAN_POINT('Ctrl Pts',(13.3108366899365,-10.4799428435182,
42.7230659298878));
#232598=CARTESIAN_POINT('Ctrl Pts',(3.83850186489851,-16.5007155145833,
43.5966063581161));
#232599=CARTESIAN_POINT('Ctrl Pts',(-7.3187885014703,-15.2788818329547,
44.470153766293));
#232600=CARTESIAN_POINT('Ctrl Pts',(-14.3753854085691,-8.23687969587785,
45.246044930304));
#232601=CARTESIAN_POINT('Ctrl Pts',(-15.6896777097026,-2.34772772519077,
45.7307499064724));
#232602=CARTESIAN_POINT('Ctrl Pts',(-15.6944527528755,0.0015583523584338,
45.9242738129189));
#232603=CARTESIAN_POINT('Ctrl Pts',(-15.6976217394099,0.000121674419689133,
48.4621212774075));
#232604=CARTESIAN_POINT('Ctrl Pts',(-15.6977838867167,-0.273857225381085,
48.439546057116));
#232605=CARTESIAN_POINT('Ctrl Pts',(-15.6300992592124,-2.90369919142317,
48.222849448435));
#232606=CARTESIAN_POINT('Ctrl Pts',(-14.2306342511932,-7.82305820108244,
47.8120320373459));
#232607=CARTESIAN_POINT('Ctrl Pts',(-9.40845486665235,-13.2289316497858,
47.2296718935051));
#232608=CARTESIAN_POINT('Ctrl Pts',(-1.59790208002689,-16.4840039443834,
46.5502425046853));
#232609=CARTESIAN_POINT('Ctrl Pts',(8.22966377810746,-14.8116762792851,
45.7737612786399));
#232610=CARTESIAN_POINT('Ctrl Pts',(15.6822823662074,-6.40915509872419,
44.9002194029719));
#232611=CARTESIAN_POINT('Ctrl Pts',(16.2469328614815,4.79654640298256,44.0266707872099));
#232612=CARTESIAN_POINT('Ctrl Pts',(9.6832267816509,13.9028769248113,43.1531233748024));
#232613=CARTESIAN_POINT('Ctrl Pts',(-1.13351349726676,16.9019694256023,
42.2795829142606));
#232614=CARTESIAN_POINT('Ctrl Pts',(-11.4487720575551,12.488098197914,41.4060392158827));
#232615=CARTESIAN_POINT('Ctrl Pts',(-15.3811269339199,5.13508861354333,
40.7575488415912));
#232616=CARTESIAN_POINT('Ctrl Pts',(-15.6996429880775,0.803898438676459,
40.4002432855609));
#232617=CARTESIAN_POINT('Ctrl Pts',(-15.6971556803246,0.00209084036320882,
40.3341198872237));
#232618=CARTESIAN_POINT('Origin',(0.,0.,50.8));
#232619=CARTESIAN_POINT('',(-15.6932295925041,0.000451826290941426,29.6682712598774));
#232620=CARTESIAN_POINT('',(-15.6925329091286,-0.000335772816656421,32.2061242553446));
#232621=CARTESIAN_POINT('',(-15.6972,-1.92235257355758E-15,50.8));
#232622=CARTESIAN_POINT('Ctrl Pts',(-15.6932295925041,0.000451826290941149,
29.6682712598775));
#232623=CARTESIAN_POINT('Ctrl Pts',(-15.694864009051,1.24391185402853,29.7707734893947));
#232624=CARTESIAN_POINT('Ctrl Pts',(-15.308928400982,4.58014716304126,30.0458274683659));
#232625=CARTESIAN_POINT('Ctrl Pts',(-12.8338593367297,9.8443931394574,30.5150048932029));
#232626=CARTESIAN_POINT('Ctrl Pts',(-7.54124177346282,14.3813990938608,
31.0757986593533));
#232627=CARTESIAN_POINT('Ctrl Pts',(-0.526061737336283,16.2290975985732,
31.6581601494567));
#232628=CARTESIAN_POINT('Ctrl Pts',(6.58354947992928,14.8418324317894,32.2405264502738));
#232629=CARTESIAN_POINT('Ctrl Pts',(12.3910681764409,10.4967720899174,32.8228887301915));
#232630=CARTESIAN_POINT('Ctrl Pts',(15.7164848735218,4.06255698440292,33.4052529870863));
#232631=CARTESIAN_POINT('Ctrl Pts',(15.9675795118921,-4.39577519264108,
34.0846730455815));
#232632=CARTESIAN_POINT('Ctrl Pts',(10.8945937456395,-12.9774463719987,
34.8611594663329));
#232633=CARTESIAN_POINT('Ctrl Pts',(0.38471977406816,-16.9370390504172,
35.7347081201641));
#232634=CARTESIAN_POINT('Ctrl Pts',(-10.2839534542085,-13.4617992295132,
36.6082491094605));
#232635=CARTESIAN_POINT('Ctrl Pts',(-15.1297079906206,-6.0799590436954,
37.295436291079));
#232636=CARTESIAN_POINT('Ctrl Pts',(-15.6963903843912,-1.27414184070043,
37.6914445590142));
#232637=CARTESIAN_POINT('Ctrl Pts',(-15.6940852747521,-0.00148333762555061,
37.7962705248604));
#232638=CARTESIAN_POINT('Ctrl Pts',(-15.6971556803246,0.00209084036320882,
40.3341198872237));
#232639=CARTESIAN_POINT('Ctrl Pts',(-15.6886898442404,-2.72695291806796,
40.1090613471226));
#232640=CARTESIAN_POINT('Ctrl Pts',(-14.347413790829,-7.81576244593342,
39.6898823902174));
#232641=CARTESIAN_POINT('Ctrl Pts',(-9.14559419141311,-13.4138000325877,
39.0765828519709));
#232642=CARTESIAN_POINT('Ctrl Pts',(-2.40616575453609,-16.0550335463067,
38.4942222784126));
#232643=CARTESIAN_POINT('Ctrl Pts',(6.0356378858814,-15.4223278604857,37.8147955759967));
#232644=CARTESIAN_POINT('Ctrl Pts',(14.0405214680264,-9.4846605228565,37.0383095082923));
#232645=CARTESIAN_POINT('Ctrl Pts',(16.8854004863556,1.38096110499147,36.1647658453772));
#232646=CARTESIAN_POINT('Ctrl Pts',(12.3177716071303,11.6294915831468,35.2912252395683));
#232647=CARTESIAN_POINT('Ctrl Pts',(2.34395689088749,16.7791040118769,34.4176765737143));
#232648=CARTESIAN_POINT('Ctrl Pts',(-8.65896408664868,14.5609097719571,
33.5441288601583));
#232649=CARTESIAN_POINT('Ctrl Pts',(-14.7367611702493,7.29670404564137,
32.8069475891894));
#232650=CARTESIAN_POINT('Ctrl Pts',(-15.691709649861,1.87977603807026,32.3609455805129));
#232651=CARTESIAN_POINT('Ctrl Pts',(-15.6925329091286,-0.000335772816655727,
32.2061242553446));
#232652=CARTESIAN_POINT('Origin',(0.,0.,50.8));
#232653=CARTESIAN_POINT('',(-15.692311289288,-0.000323571535409961,21.5402724557665));
#232654=CARTESIAN_POINT('',(-15.6991571456963,-0.00123839574382251,24.0781220880879));
#232655=CARTESIAN_POINT('',(-15.6972,-1.92235257355758E-15,50.8));
#232656=CARTESIAN_POINT('Ctrl Pts',(-15.692311289288,-0.000323571535410239,
21.5402724557665));
#232657=CARTESIAN_POINT('Ctrl Pts',(-15.6918916762899,1.66558973714434,
21.6775500206742));
#232658=CARTESIAN_POINT('Ctrl Pts',(-15.2668953036207,4.37871029645035,
21.9011032683002));
#232659=CARTESIAN_POINT('Ctrl Pts',(-13.2951528372927,8.79063613569119,
22.2972112024931));
#232660=CARTESIAN_POINT('Ctrl Pts',(-9.09004111082583,13.6250545409962,
22.8148670544718));
#232661=CARTESIAN_POINT('Ctrl Pts',(-0.865369922649581,16.649765514802,
23.5050779817972));
#232662=CARTESIAN_POINT('Ctrl Pts',(8.69010841761195,14.2277547893878,24.2815575245982));
#232663=CARTESIAN_POINT('Ctrl Pts',(15.2067578435032,6.8322167000639,25.05804653416));
#232664=CARTESIAN_POINT('Ctrl Pts',(16.4089266855858,-2.951791313255,25.8345264132018));
#232665=CARTESIAN_POINT('Ctrl Pts',(11.8711434900707,-11.7037316194321,
26.6110157683777));
#232666=CARTESIAN_POINT('Ctrl Pts',(3.18921286982258,-16.3643725491513,
27.3874945561561));
#232667=CARTESIAN_POINT('Ctrl Pts',(-6.61835075452055,-15.3042061210771,
28.163982999365));
#232668=CARTESIAN_POINT('Ctrl Pts',(-12.4278902577548,-10.3154630148318,
28.767913389789));
#232669=CARTESIAN_POINT('Ctrl Pts',(-15.1618276011308,-4.83956217145453,
29.2693449598115));
#232670=CARTESIAN_POINT('Ctrl Pts',(-15.690736957673,-1.89593852910908,
29.5119459779002));
#232671=CARTESIAN_POINT('Ctrl Pts',(-15.6932295925041,0.000451826290941149,
29.6682712598775));
#232672=CARTESIAN_POINT('Ctrl Pts',(-15.6925329091286,-0.000335772816655727,
32.2061242553446));
#232673=CARTESIAN_POINT('Ctrl Pts',(-15.6932580004906,-1.65625740944872,
32.0697642895842));
#232674=CARTESIAN_POINT('Ctrl Pts',(-14.8912709078148,-6.84755161857528,
31.6422225200499));
#232675=CARTESIAN_POINT('Ctrl Pts',(-9.27411342908921,-14.1773478188116,
30.9234953699001));
#232676=CARTESIAN_POINT('Ctrl Pts',(1.62371739477908,-16.8633567485953,
30.0499497104956));
#232677=CARTESIAN_POINT('Ctrl Pts',(11.808800915398,-12.1473908030803,29.1764097267499));
#232678=CARTESIAN_POINT('Ctrl Pts',(16.8106986939612,-2.09970856847064,
28.3028638989385));
#232679=CARTESIAN_POINT('Ctrl Pts',(14.4338111533109,8.86989958900469,27.4293144766859));
#232680=CARTESIAN_POINT('Ctrl Pts',(5.7214866320276,15.9457120128935,26.555771353061));
#232681=CARTESIAN_POINT('Ctrl Pts',(-5.50213511884985,16.0233398237745,
25.6822305417865));
#232682=CARTESIAN_POINT('Ctrl Pts',(-13.8301594454647,9.44577845684436,
24.8563449835128));
#232683=CARTESIAN_POINT('Ctrl Pts',(-15.6917175142844,2.95254125328902,
24.3216417700317));
#232684=CARTESIAN_POINT('Ctrl Pts',(-15.6991571456963,-0.00123839574382251,
24.0781220880879));
#232685=CARTESIAN_POINT('Origin',(0.,0.,50.8));
#232686=CARTESIAN_POINT('',(-15.6925088158017,-0.000508952623875514,13.4122754201589));
#232687=CARTESIAN_POINT('',(-15.6955627579077,0.000842933390400313,15.9501258102726));
#232688=CARTESIAN_POINT('',(-15.6972,-1.92235257355758E-15,50.8));
#232689=CARTESIAN_POINT('Ctrl Pts',(-15.6925088158017,-0.00050895262387704,
13.4122754201589));
#232690=CARTESIAN_POINT('Ctrl Pts',(-15.6909179176138,1.95789697727106,
13.5735442048934));
#232691=CARTESIAN_POINT('Ctrl Pts',(-14.6795047479627,7.45370779266993,
14.0259934806695));
#232692=CARTESIAN_POINT('Ctrl Pts',(-8.44236534804553,14.6880584689024,
14.7696225843175));
#232693=CARTESIAN_POINT('Ctrl Pts',(2.59877879378721,16.7435814843654,15.6431720477498));
#232694=CARTESIAN_POINT('Ctrl Pts',(11.3830586097303,12.0300564605656,16.4196571965547));
#232695=CARTESIAN_POINT('Ctrl Pts',(15.5483653072292,4.66364060380478,17.0990787620989));
#232696=CARTESIAN_POINT('Ctrl Pts',(16.035305575187,-2.56239008525938,17.6814429346854));
#232697=CARTESIAN_POINT('Ctrl Pts',(13.3194788758566,-9.28672523021163,
18.2638052000788));
#232698=CARTESIAN_POINT('Ctrl Pts',(7.9526279267189,-14.1559824438703,18.8461696042403));
#232699=CARTESIAN_POINT('Ctrl Pts',(1.00090173876869,-16.2068384572151,
19.4285323337519));
#232700=CARTESIAN_POINT('Ctrl Pts',(-6.1528937166407,-15.0267857721248,
20.0108958028657));
#232701=CARTESIAN_POINT('Ctrl Pts',(-12.0739199850075,-10.85357830211,20.5932581711031));
#232702=CARTESIAN_POINT('Ctrl Pts',(-15.1631399883853,-5.30586152569642,
21.103053332803));
#232703=CARTESIAN_POINT('Ctrl Pts',(-15.6926828265157,-1.47537037716808,
21.4187230134593));
#232704=CARTESIAN_POINT('Ctrl Pts',(-15.692311289288,-0.000323571535410239,
21.5402724557665));
#232705=CARTESIAN_POINT('Ctrl Pts',(-15.6991571456963,-0.00123839574382251,
24.0781220880879));
#232706=CARTESIAN_POINT('Ctrl Pts',(-15.7006132473734,-0.579358904998941,
24.0304598589216));
#232707=CARTESIAN_POINT('Ctrl Pts',(-15.4821010347904,-4.68844222428286,
23.6916159196276));
#232708=CARTESIAN_POINT('Ctrl Pts',(-11.9743692638596,-11.9872165414166,
23.0615934610699));
#232709=CARTESIAN_POINT('Ctrl Pts',(-2.22989285043655,-16.6537809516465,
22.2204036469043));
#232710=CARTESIAN_POINT('Ctrl Pts',(7.85383494354976,-14.7043241654586,
21.4115606827046));
#232711=CARTESIAN_POINT('Ctrl Pts',(14.7886333313783,-7.69887997990191,
20.6350791659439));
#232712=CARTESIAN_POINT('Ctrl Pts',(16.4006975424964,1.19046536577787,19.923299652978));
#232713=CARTESIAN_POINT('Ctrl Pts',(13.6633598993238,8.76744683460636,19.2762330122198));
#232714=CARTESIAN_POINT('Ctrl Pts',(8.49180439380714,13.8414273626849,18.6938679448022));
#232715=CARTESIAN_POINT('Ctrl Pts',(1.62043088673425,16.1561684370126,18.1115045309165));
#232716=CARTESIAN_POINT('Ctrl Pts',(-5.5703401779184,15.2516536233365,17.529140745345));
#232717=CARTESIAN_POINT('Ctrl Pts',(-11.6511426326701,11.3093618624059,
16.9467783146458));
#232718=CARTESIAN_POINT('Ctrl Pts',(-15.0517986432157,5.7063825568554,16.4204394816202));
#232719=CARTESIAN_POINT('Ctrl Pts',(-15.6947079745541,1.67640116133942,
16.0882220791056));
#232720=CARTESIAN_POINT('Ctrl Pts',(-15.6955627579077,0.000842933390399619,
15.9501258102726));
#232721=CARTESIAN_POINT('Origin',(0.,0.,50.8));
#232722=CARTESIAN_POINT('',(-15.6994707750329,-0.00166342047778323,5.28427486894883));
#232723=CARTESIAN_POINT('',(-15.692684668388,0.000625350553594695,7.8221256477177));
#232724=CARTESIAN_POINT('',(-15.6972,-1.92235257355758E-15,50.8));
#232725=CARTESIAN_POINT('Ctrl Pts',(-15.6994707750329,-0.00166342047778371,
5.28427486894883));
#232726=CARTESIAN_POINT('Ctrl Pts',(-15.6922151755836,3.02994621630055,
5.53424240275314));
#232727=CARTESIAN_POINT('Ctrl Pts',(-13.7535662534563,9.60205328758651,
6.07539062535193));
#232728=CARTESIAN_POINT('Ctrl Pts',(-5.26168421169072,16.1033256991546,
6.90772527106716));
#232729=CARTESIAN_POINT('Ctrl Pts',(5.95914281557108,15.8586325360833,7.7812641795344));
#232730=CARTESIAN_POINT('Ctrl Pts',(14.5649168631435,8.65294809385325,8.65480926446607));
#232731=CARTESIAN_POINT('Ctrl Pts',(16.7773480101991,-2.35079717565741,
9.52835841764913));
#232732=CARTESIAN_POINT('Ctrl Pts',(11.6259393276913,-12.3226142579119,
10.401903240538));
#232733=CARTESIAN_POINT('Ctrl Pts',(1.37122608810152,-16.8857826795508,
11.2754432816815));
#232734=CARTESIAN_POINT('Ctrl Pts',(-9.4847875253367,-14.0369952260909,
12.1489901925685));
#232735=CARTESIAN_POINT('Ctrl Pts',(-14.9429986478212,-6.69074500807687,
12.8612692663046));
#232736=CARTESIAN_POINT('Ctrl Pts',(-15.6937903859033,-1.5781300132869,
13.2823631137565));
#232737=CARTESIAN_POINT('Ctrl Pts',(-15.6925088158017,-0.00050895262387704,
13.4122754201589));
#232738=CARTESIAN_POINT('Ctrl Pts',(-15.6955627579077,0.000842933390399619,
15.9501258102726));
#232739=CARTESIAN_POINT('Ctrl Pts',(-15.6959095388031,-0.678921804561731,
15.8941009151484));
#232740=CARTESIAN_POINT('Ctrl Pts',(-15.5016957161905,-3.71428437094497,
15.6439548468186));
#232741=CARTESIAN_POINT('Ctrl Pts',(-13.1709064015654,-10.0410662665779,
15.1026268068737));
#232742=CARTESIAN_POINT('Ctrl Pts',(-5.25980639478177,-16.1070114131762,
14.3261402737384));
#232743=CARTESIAN_POINT('Ctrl Pts',(5.96814648773613,-15.8553957423898,
13.4525981903759));
#232744=CARTESIAN_POINT('Ctrl Pts',(14.5672296165219,-8.64730891677709,
12.5790563166724));
#232745=CARTESIAN_POINT('Ctrl Pts',(16.7770595326797,2.35790961052752,11.7055070707145));
#232746=CARTESIAN_POINT('Ctrl Pts',(11.6204154439223,12.3273714797642,10.8319603706249));
#232747=CARTESIAN_POINT('Ctrl Pts',(1.36455412956613,16.88632249146,9.95842021289581));
#232748=CARTESIAN_POINT('Ctrl Pts',(-9.49098105732333,14.0332030770596,
9.08487556148753));
#232749=CARTESIAN_POINT('Ctrl Pts',(-14.9439414782026,6.6862027432085,8.3727749163228));
#232750=CARTESIAN_POINT('Ctrl Pts',(-15.6938480064667,1.57601331541317,
7.95185923160664));
#232751=CARTESIAN_POINT('Ctrl Pts',(-15.692684668388,0.00062535055359525,
7.8221256477177));
#232752=CARTESIAN_POINT('Ctrl Pts',(-5.95275150003168,14.5246974983602,
1.22296549404521));
#232753=CARTESIAN_POINT('Ctrl Pts',(-2.68330127925582,15.8646376043899,
1.5141521438245));
#232754=CARTESIAN_POINT('Ctrl Pts',(4.78107292507627,16.2536598787326,2.09651040217973));
#232755=CARTESIAN_POINT('Ctrl Pts',(13.8954402243535,9.69300938968734,2.97006306938864));
#232756=CARTESIAN_POINT('Ctrl Pts',(16.9034496030769,-1.11814161894887,
3.8436028947476));
#232757=CARTESIAN_POINT('Ctrl Pts',(12.495636059766,-11.4404623094759,4.71714577753165));
#232758=CARTESIAN_POINT('Ctrl Pts',(2.60119681178921,-16.7402643302279,
5.59069423912929));
#232759=CARTESIAN_POINT('Ctrl Pts',(-8.43400913810671,-14.6926849060294,
6.46424153344442));
#232760=CARTESIAN_POINT('Ctrl Pts',(-15.7677470504443,-6.19583425300631,
7.33778162081029));
#232761=CARTESIAN_POINT('Ctrl Pts',(-16.1802475955254,5.02047610012974,
8.21132603061373));
#232762=CARTESIAN_POINT('Ctrl Pts',(-9.49098105732333,14.0332030770596,
9.08487556148753));
#232763=CARTESIAN_POINT('Ctrl Pts',(1.36455412956613,16.88632249146,9.95842021289581));
#232764=CARTESIAN_POINT('Ctrl Pts',(11.6204154439223,12.3273714797642,10.8319603706249));
#232765=CARTESIAN_POINT('Ctrl Pts',(16.7770595326797,2.35790961052752,11.7055070707145));
#232766=CARTESIAN_POINT('Ctrl Pts',(14.5672296165219,-8.64730891677709,
12.5790563166724));
#232767=CARTESIAN_POINT('Ctrl Pts',(5.96814648773613,-15.8553957423898,
13.4525981903759));
#232768=CARTESIAN_POINT('Ctrl Pts',(-5.25980639478177,-16.1070114131762,
14.3261402737384));
#232769=CARTESIAN_POINT('Ctrl Pts',(-13.1709064015654,-10.0410662665779,
15.1026268068737));
#232770=CARTESIAN_POINT('Ctrl Pts',(-16.0962953373484,-2.10028086806007,
15.7820511755831));
#232771=CARTESIAN_POINT('Ctrl Pts',(-15.413773610512,5.10998637782421,16.3644145613459));
#232772=CARTESIAN_POINT('Ctrl Pts',(-11.6511426326701,11.3093618624059,
16.9467783146458));
#232773=CARTESIAN_POINT('Ctrl Pts',(-5.5703401779184,15.2516536233365,17.529140745345));
#232774=CARTESIAN_POINT('Ctrl Pts',(1.62043088673425,16.1561684370126,18.1115045309165));
#232775=CARTESIAN_POINT('Ctrl Pts',(8.49180439380714,13.8414273626849,18.6938679448022));
#232776=CARTESIAN_POINT('Ctrl Pts',(13.6633598993238,8.76744683460636,19.2762330122198));
#232777=CARTESIAN_POINT('Ctrl Pts',(16.4006975424964,1.19046536577787,19.923299652978));
#232778=CARTESIAN_POINT('Ctrl Pts',(14.7886333313783,-7.69887997990191,
20.6350791659439));
#232779=CARTESIAN_POINT('Ctrl Pts',(7.85383494354976,-14.7043241654586,
21.4115606827046));
#232780=CARTESIAN_POINT('Ctrl Pts',(-2.22989285043655,-16.6537809516465,
22.2204036469043));
#232781=CARTESIAN_POINT('Ctrl Pts',(-11.9743692638596,-11.9872165414166,
23.0615934610699));
#232782=CARTESIAN_POINT('Ctrl Pts',(-16.837920724026,-1.86729665994252,
23.9351342128598));
#232783=CARTESIAN_POINT('Ctrl Pts',(-14.3107746919933,9.06618347081368,
24.8086826358026));
#232784=CARTESIAN_POINT('Ctrl Pts',(-5.50213511884985,16.0233398237745,
25.6822305417865));
#232785=CARTESIAN_POINT('Ctrl Pts',(5.7214866320276,15.9457120128935,26.555771353061));
#232786=CARTESIAN_POINT('Ctrl Pts',(14.4338111533109,8.86989958900469,27.4293144766859));
#232787=CARTESIAN_POINT('Ctrl Pts',(16.8106986939612,-2.09970856847064,
28.3028638989385));
#232788=CARTESIAN_POINT('Ctrl Pts',(11.808800915398,-12.1473908030803,29.1764097267499));
#232789=CARTESIAN_POINT('Ctrl Pts',(1.62371739477908,-16.8633567485953,
30.0499497104956));
#232790=CARTESIAN_POINT('Ctrl Pts',(-9.27411342908921,-14.1773478188116,
30.9234953699001));
#232791=CARTESIAN_POINT('Ctrl Pts',(-16.1012729696923,-5.26862694911064,
31.797044836658));
#232792=CARTESIAN_POINT('Ctrl Pts',(-15.8609965127735,5.95301377422269,
32.6705881110314));
#232793=CARTESIAN_POINT('Ctrl Pts',(-8.65896408664868,14.5609097719571,
33.5441288601583));
#232794=CARTESIAN_POINT('Ctrl Pts',(2.34395689088749,16.7791040118769,34.4176765737143));
#232795=CARTESIAN_POINT('Ctrl Pts',(12.3177716071303,11.6294915831468,35.2912252395683));
#232796=CARTESIAN_POINT('Ctrl Pts',(16.8854004863556,1.38096110499147,36.1647658453772));
#232797=CARTESIAN_POINT('Ctrl Pts',(14.0405214680264,-9.4846605228565,37.0383095082923));
#232798=CARTESIAN_POINT('Ctrl Pts',(6.0356378858814,-15.4223278604857,37.8147955759967));
#232799=CARTESIAN_POINT('Ctrl Pts',(-2.40616575453609,-16.0550335463067,
38.4942222784126));
#232800=CARTESIAN_POINT('Ctrl Pts',(-9.14559419141311,-13.4138000325877,
39.0765828519709));
#232801=CARTESIAN_POINT('Ctrl Pts',(-14.9082508341766,-7.21220694220155,
39.7560056175118));
#232802=CARTESIAN_POINT('Ctrl Pts',(-16.7458569470761,2.58321494437626,
40.5324892259502));
#232803=CARTESIAN_POINT('Ctrl Pts',(-11.4487720575551,12.488098197914,41.4060392158827));
#232804=CARTESIAN_POINT('Ctrl Pts',(-1.13351349726676,16.9019694256023,
42.2795829142606));
#232805=CARTESIAN_POINT('Ctrl Pts',(9.6832267816509,13.9028769248113,43.1531233748024));
#232806=CARTESIAN_POINT('Ctrl Pts',(16.2469328614815,4.79654640298256,44.0266707872099));
#232807=CARTESIAN_POINT('Ctrl Pts',(15.6822823662074,-6.40915509872419,
44.9002194029719));
#232808=CARTESIAN_POINT('Ctrl Pts',(8.22966377810746,-14.8116762792851,
45.7737612786399));
#232809=CARTESIAN_POINT('Ctrl Pts',(-1.59790208002689,-16.4840039443834,
46.5502425046853));
#232810=CARTESIAN_POINT('Ctrl Pts',(-9.40845486665235,-13.2289316497858,
47.2296718935051));
#232811=CARTESIAN_POINT('Ctrl Pts',(-14.2306342511932,-7.82305820108244,
47.8120320373459));
#232812=CARTESIAN_POINT('Ctrl Pts',(-16.2144769311866,-0.849511663191167,
48.3943953755736));
#232813=CARTESIAN_POINT('Ctrl Pts',(-14.9698830323759,6.2925515398494,48.9767602080531));
#232814=CARTESIAN_POINT('Ctrl Pts',(-10.7396203718435,12.1724384055667,
49.5591226787626));
#232815=CARTESIAN_POINT('Ctrl Pts',(-3.31218194825857,16.2271250476548,
50.2385460739168));
#232816=CARTESIAN_POINT('Ctrl Pts',(6.63656192939359,15.590397126841,51.0150325416259));
#232817=CARTESIAN_POINT('Ctrl Pts',(14.9263590330159,8.01343436207439,51.8885781767003));
#232818=CARTESIAN_POINT('Ctrl Pts',(16.659584095463,-3.07250096870748,52.7621177499921));
#232819=CARTESIAN_POINT('Ctrl Pts',(11.0828109382203,-12.8138388777157,
53.6356649883067));
#232820=CARTESIAN_POINT('Ctrl Pts',(0.64036628432548,-16.9292846200844,
54.5092137617174));
#232821=CARTESIAN_POINT('Ctrl Pts',(-10.0829651055727,-13.6135935284441,
55.382756120669));
#232822=CARTESIAN_POINT('Ctrl Pts',(-16.3798513681025,-4.32480598189804,
56.256297242343));
#232823=CARTESIAN_POINT('Ctrl Pts',(-15.4891011443535,6.86770827251068,
57.1298467377139));
#232824=CARTESIAN_POINT('Ctrl Pts',(-9.07754805161169,13.6730297811093,
57.8578017563023));
#232825=CARTESIAN_POINT('Ctrl Pts',(-2.24173466065127,15.8318587481402,
58.4401631105237));
#232826=CARTESIAN_POINT('Ctrl Pts',(4.92464520277571,15.6556805440396,59.0225238166185));
#232827=CARTESIAN_POINT('Ctrl Pts',(12.9735925392508,10.8980241725213,59.7504783910469));
#232828=CARTESIAN_POINT('Ctrl Pts',(16.9365191722812,0.392596228075101,
60.6240272339028));
#232829=CARTESIAN_POINT('Ctrl Pts',(13.4662788241442,-10.278891113544,61.4975726968472));
#232830=CARTESIAN_POINT('Ctrl Pts',(4.08447715092541,-16.4420305829762,
62.3711125422881));
#232831=CARTESIAN_POINT('Ctrl Pts',(-7.08892150345738,-15.3860982354759,
63.2446590059786));
#232832=CARTESIAN_POINT('Ctrl Pts',(-15.1530247177154,-7.57866688413947,
64.1182081890045));
#232833=CARTESIAN_POINT('Ctrl Pts',(-16.5616936091101,3.5579414545255,64.9917508769934));
#232834=CARTESIAN_POINT('Ctrl Pts',(-10.7091795984041,13.1281701157946,
65.865291889975));
#232835=CARTESIAN_POINT('Ctrl Pts',(-0.13981615401599,16.9450226218118,
66.7388404183161));
#232836=CARTESIAN_POINT('Ctrl Pts',(8.49398265719993,13.9792791831637,67.4506201668712));
#232837=CARTESIAN_POINT('Ctrl Pts',(14.2086219976974,7.89312862668565,68.1300397445162));
#232838=CARTESIAN_POINT('Ctrl Pts',(16.4248949200678,0.855371024425015,
68.7124066306065));
#232839=CARTESIAN_POINT('Ctrl Pts',(14.6420809449301,-7.01146894608598,
69.3594726898654));
#232840=CARTESIAN_POINT('Ctrl Pts',(10.1410000022394,-12.682012758058,69.9418404235927));
#232841=CARTESIAN_POINT('Ctrl Pts',(3.6068169102078,-15.8324735759532,70.5242008653182));
#232842=CARTESIAN_POINT('Ctrl Pts',(-3.36963844872992,-15.8231236470673,
71.0849955812967));
#232843=CARTESIAN_POINT('Ctrl Pts',(-7.99080637582122,-13.725351577416,
71.4948083308094));
#232844=CARTESIAN_POINT('Ctrl Pts',(-10.4408187183388,-11.7549338864563,
71.7536371092858));
#232845=CARTESIAN_POINT('Ctrl Pts',(-13.4392697288018,-8.82294954448999,
72.0987343052516));
#232846=CARTESIAN_POINT('Ctrl Pts',(-16.4980821793463,-2.39816134091807,
72.6595379765759));
#232847=CARTESIAN_POINT('Ctrl Pts',(-14.967429069853,7.34251199865176,73.4360156218657));
#232848=CARTESIAN_POINT('Ctrl Pts',(-8.20547296968445,14.5128478856628,
74.2125061233964));
#232849=CARTESIAN_POINT('Ctrl Pts',(1.42771912782989,16.6102483478075,74.9889842643809));
#232850=CARTESIAN_POINT('Ctrl Pts',(10.5587880080229,12.9009016414167,75.7654727316173));
#232851=CARTESIAN_POINT('Ctrl Pts',(16.0027097787232,4.68075815497096,76.5419555827837));
#232852=CARTESIAN_POINT('Ctrl Pts',(15.8703900164388,-3.53213873169312,
77.1890240084401));
#232853=CARTESIAN_POINT('Ctrl Pts',(13.0039400641406,-9.19929033701372,
77.7066826473552));
#232854=CARTESIAN_POINT('Ctrl Pts',(8.61091734373446,-13.793905669806,78.2243383869808));
#232855=CARTESIAN_POINT('Ctrl Pts',(1.94063035439604,-16.2616613177258,
78.7851324088703));
#232856=CARTESIAN_POINT('Ctrl Pts',(-5.46121004578065,-15.1662561316757,
79.3890653412367));
#232857=CARTESIAN_POINT('Ctrl Pts',(-10.9374084976196,-11.8461045334806,
79.9067205131212));
#232858=CARTESIAN_POINT('Ctrl Pts',(-14.8457267559697,-6.42976746245377,
80.4459471978122));
#232859=CARTESIAN_POINT('Ctrl Pts',(-16.2325561376439,0.408497016729374,
81.0067404626114));
#232860=CARTESIAN_POINT('Ctrl Pts',(-14.4364782875002,7.43211003727362,
81.5891048622996));
#232861=CARTESIAN_POINT('Ctrl Pts',(-9.76508277771457,12.9729839084348,
82.1714673227487));
#232862=CARTESIAN_POINT('Ctrl Pts',(-3.14600838961098,15.9295287949902,
82.753830560111));
#232863=CARTESIAN_POINT('Ctrl Pts',(4.09679280552297,15.7117815514425,83.3361947086762));
#232864=CARTESIAN_POINT('Ctrl Pts',(10.5292901569365,12.3626582509347,83.9185570970078));
#232865=CARTESIAN_POINT('Ctrl Pts',(14.8518189734445,6.55154698456816,84.500921220922));
#232866=CARTESIAN_POINT('Ctrl Pts',(16.4686688988323,-1.75499206154026,
85.1803427971595));
#232867=CARTESIAN_POINT('Ctrl Pts',(12.8501997114287,-11.0441633198693,
85.9568279280205));
#232868=CARTESIAN_POINT('Ctrl Pts',(3.11951215516853,-16.6517569615402,
86.8303774399094));
#232869=CARTESIAN_POINT('Ctrl Pts',(-7.97094849185943,-14.9480480668512,
87.7039184887152));
#232870=CARTESIAN_POINT('Ctrl Pts',(-15.5675334423386,-6.68439205402198,
88.5774608812906));
#232871=CARTESIAN_POINT('Ctrl Pts',(-16.3285889242563,4.51393719057515,
89.4510098091846));
#232872=CARTESIAN_POINT('Ctrl Pts',(-9.9237494903729,13.7305904525086,90.3245567317093));
#232873=CARTESIAN_POINT('Ctrl Pts',(0.837535411215345,16.9206324761923,
91.1980967406401));
#232874=CARTESIAN_POINT('Ctrl Pts',(11.2308746607492,12.6835764548827,92.0716415553817));
#232875=CARTESIAN_POINT('Ctrl Pts',(16.6948899774528,2.8794033483622,92.9451907488571));
#232876=CARTESIAN_POINT('Ctrl Pts',(14.8307253566444,-8.18884524108693,
93.8187358248465));
#232877=CARTESIAN_POINT('Ctrl Pts',(6.45725771904074,-15.6622547233113,
94.6922747010399));
#232878=CARTESIAN_POINT('Ctrl Pts',(-4.75107912323394,-16.2619818521507,
95.5658242766582));
#232879=CARTESIAN_POINT('Ctrl Pts',(-13.8730530388829,-9.72197880479271,
96.4393682506187));
#232880=CARTESIAN_POINT('Ctrl Pts',(-16.9075271403188,1.08178724932287,
97.312920284777));
#232881=CARTESIAN_POINT('Ctrl Pts',(-12.5171266296609,11.417721808971,98.1864399529273));
#232882=CARTESIAN_POINT('Ctrl Pts',(-5.93280445871287,14.9561707153267,
98.7688322528449));
#232883=CARTESIAN_POINT('Ctrl Pts',(-2.44269889111287,15.5059765886369,
99.06));
#232884=CARTESIAN_POINT('Ctrl Pts',(-5.98110290746244,14.5130780561563,
1.62604842832014));
#232885=CARTESIAN_POINT('Ctrl Pts',(-2.7152570748562,15.8590310841996,1.91723507809943));
#232886=CARTESIAN_POINT('Ctrl Pts',(4.74998615888509,16.2631526558056,2.49959333645466));
#232887=CARTESIAN_POINT('Ctrl Pts',(13.8761671008948,9.72000537922444,3.37314600366357));
#232888=CARTESIAN_POINT('Ctrl Pts',(16.9057374137799,-1.08509185788763,
4.24668582902253));
#232889=CARTESIAN_POINT('Ctrl Pts',(12.5178493385584,-11.4160610417583,
5.12022871180658));
#232890=CARTESIAN_POINT('Ctrl Pts',(2.6339082681666,-16.7351221895535,5.99377717340423));
#232891=CARTESIAN_POINT('Ctrl Pts',(-8.40532417120775,-14.709110278439,
6.86732446771935));
#232892=CARTESIAN_POINT('Ctrl Pts',(-15.7555930378232,-6.22659120754172,
7.74086455508523));
#232893=CARTESIAN_POINT('Ctrl Pts',(-16.1900042025795,4.98887465626488,
8.61440896488865));
#232894=CARTESIAN_POINT('Ctrl Pts',(-9.51834208882053,14.0146337204711,
9.48795849576247));
#232895=CARTESIAN_POINT('Ctrl Pts',(1.33158490929961,16.8889350884255,10.3615031471707));
#232896=CARTESIAN_POINT('Ctrl Pts',(11.5963184590929,12.350015425956,11.2350433048998));
#232897=CARTESIAN_POINT('Ctrl Pts',(16.7724024414621,2.39065593036645,12.1085900049894));
#232898=CARTESIAN_POINT('Ctrl Pts',(14.5840702091351,-8.6188545503268,12.9821392509474));
#232899=CARTESIAN_POINT('Ctrl Pts',(5.99906866905841,-15.8436815143058,
13.8556811246509));
#232900=CARTESIAN_POINT('Ctrl Pts',(-5.22832885127986,-16.1172613831213,
14.7292232080133));
#232901=CARTESIAN_POINT('Ctrl Pts',(-13.1513036915699,-10.0666808405349,
15.5057097411486));
#232902=CARTESIAN_POINT('Ctrl Pts',(-16.0921385816938,-2.13171103684897,
16.185134109858));
#232903=CARTESIAN_POINT('Ctrl Pts',(-15.4237007897823,5.07988324920393,
16.7674974956208));
#232904=CARTESIAN_POINT('Ctrl Pts',(-11.67319157941,11.2865966202707,17.3498612489207));
#232905=CARTESIAN_POINT('Ctrl Pts',(-5.60007517026203,15.2407006191091,
17.9322236796199));
#232906=CARTESIAN_POINT('Ctrl Pts',(1.58884777352329,16.1593503089025,18.5145874651915));
#232907=CARTESIAN_POINT('Ctrl Pts',(8.46483635390317,13.8578286418872,19.0969508790771));
#232908=CARTESIAN_POINT('Ctrl Pts',(13.6461814207553,8.7942122823558,19.6793159464947));
#232909=CARTESIAN_POINT('Ctrl Pts',(16.3982840216047,1.22240906379694,20.3263825872529));
#232910=CARTESIAN_POINT('Ctrl Pts',(14.8036416377349,-7.67000138102273,
21.0381621002188));
#232911=CARTESIAN_POINT('Ctrl Pts',(7.88255671612571,-14.6888724376973,
21.8146436169796));
#232912=CARTESIAN_POINT('Ctrl Pts',(-2.19738754982229,-16.6581300799119,
22.6234865811792));
#232913=CARTESIAN_POINT('Ctrl Pts',(-11.9509255810783,-12.010528980911,
23.4646763953448));
#232914=CARTESIAN_POINT('Ctrl Pts',(-16.834228203791,-1.90017233791454,
24.3382171471347));
#232915=CARTESIAN_POINT('Ctrl Pts',(-14.3284263603206,9.03822722408731,
25.2117655700775));
#232916=CARTESIAN_POINT('Ctrl Pts',(-5.53339761874198,16.0125469067234,
26.0853134760614));
#232917=CARTESIAN_POINT('Ctrl Pts',(5.69034300189741,15.9568336002906,26.9588542873359));
#232918=CARTESIAN_POINT('Ctrl Pts',(14.4164522132282,8.89804692484634,27.8323974109608));
#232919=CARTESIAN_POINT('Ctrl Pts',(16.8147462282193,-2.06688644144754,
28.7059468332135));
#232920=CARTESIAN_POINT('Ctrl Pts',(11.8324767139168,-12.124302654444,29.5794926610248));
#232921=CARTESIAN_POINT('Ctrl Pts',(1.65663085265333,-16.860135333414,30.4530326447705));
#232922=CARTESIAN_POINT('Ctrl Pts',(-9.24641103529327,-14.1954081857085,
31.326578304175));
#232923=CARTESIAN_POINT('Ctrl Pts',(-16.0909376450749,-5.30004073647925,
32.200127770933));
#232924=CARTESIAN_POINT('Ctrl Pts',(-15.8725713385736,5.92203339304733,
33.0736710453063));
#232925=CARTESIAN_POINT('Ctrl Pts',(-8.68735563161999,14.5439641099278,
33.9472117944332));
#232926=CARTESIAN_POINT('Ctrl Pts',(2.31118558760024,16.7836251473434,34.8207595079892));
#232927=CARTESIAN_POINT('Ctrl Pts',(12.2950532035971,11.6535066541157,35.6943081738432));
#232928=CARTESIAN_POINT('Ctrl Pts',(16.8826131266389,1.4139065360407,36.5678487796521));
#232929=CARTESIAN_POINT('Ctrl Pts',(14.0590724709387,-9.45720142522934,
37.4413924425672));
#232930=CARTESIAN_POINT('Ctrl Pts',(6.06557887091637,-15.4105379981965,
38.2178785102716));
#232931=CARTESIAN_POINT('Ctrl Pts',(-2.37480420810589,-16.0596612569289,
38.8973052126876));
#232932=CARTESIAN_POINT('Ctrl Pts',(-9.119358327696,-13.4316469411242,39.4796657862458));
#232933=CARTESIAN_POINT('Ctrl Pts',(-14.8940862219839,-7.24133789864736,
40.1590885517867));
#232934=CARTESIAN_POINT('Ctrl Pts',(-16.750869569965,2.5505448608462,40.9355721602251));
#232935=CARTESIAN_POINT('Ctrl Pts',(-11.4731043540835,12.4656990429901,
41.8091221501577));
#232936=CARTESIAN_POINT('Ctrl Pts',(-1.16650712949771,16.8997100697253,
42.6826658485355));
#232937=CARTESIAN_POINT('Ctrl Pts',(9.65605741047784,13.9217364537995,43.5562063090774));
#232938=CARTESIAN_POINT('Ctrl Pts',(16.2375256009337,4.82824139467801,44.4297537214847));
#232939=CARTESIAN_POINT('Ctrl Pts',(15.6947324105591,-6.37851059993762,
45.3033023372469));
#232940=CARTESIAN_POINT('Ctrl Pts',(8.2585787031571,-14.795592289034,46.1768442129147));
#232941=CARTESIAN_POINT('Ctrl Pts',(-1.56577218688438,-16.487024921047,
46.9533254389603));
#232942=CARTESIAN_POINT('Ctrl Pts',(-9.3826584486664,-13.2472783391592,
47.6327548277799));
#232943=CARTESIAN_POINT('Ctrl Pts',(-14.2152511166075,-7.85077186320451,
48.2151149716209));
#232944=CARTESIAN_POINT('Ctrl Pts',(-16.2128225500147,-0.881209527583632,
48.7974783098485));
#232945=CARTESIAN_POINT('Ctrl Pts',(-14.9820973135974,6.26329833008334,
49.3798431423281));
#232946=CARTESIAN_POINT('Ctrl Pts',(-10.7633431135597,12.1514503612741,
49.9622056130375));
#232947=CARTESIAN_POINT('Ctrl Pts',(-3.34391407508488,16.2205858986706,
50.6416290081917));
#232948=CARTESIAN_POINT('Ctrl Pts',(6.60614192404314,15.6033158629113,51.4181154759009));
#232949=CARTESIAN_POINT('Ctrl Pts',(14.9106535269095,8.04254063227836,52.2916611109752));
#232950=CARTESIAN_POINT('Ctrl Pts',(16.6655411562816,-3.03996737108863,
53.165200684267));
#232951=CARTESIAN_POINT('Ctrl Pts',(11.1077818151891,-12.7921692579024,
54.0387479225817));
#232952=CARTESIAN_POINT('Ctrl Pts',(0.673421155237602,-16.9279776542433,
54.9122966959923));
#232953=CARTESIAN_POINT('Ctrl Pts',(-10.0563765008373,-13.6332431414623,
55.7858390549441));
#232954=CARTESIAN_POINT('Ctrl Pts',(-16.371328248179,-4.35675009487511,
56.6593801766178));
#232955=CARTESIAN_POINT('Ctrl Pts',(-15.5025218014819,6.83741818324236,
57.5329296719889));
#232956=CARTESIAN_POINT('Ctrl Pts',(-9.10409559100091,13.6553279123914,
58.2608846905772));
#232957=CARTESIAN_POINT('Ctrl Pts',(-2.27263143610217,15.8274257425454,
58.8432460447986));
#232958=CARTESIAN_POINT('Ctrl Pts',(4.89394477932608,15.6652791927886,59.4256067508935));
#232959=CARTESIAN_POINT('Ctrl Pts',(12.952346442911,10.9232965548107,60.1535613253218));
#232960=CARTESIAN_POINT('Ctrl Pts',(16.9356686138023,0.425665157266042,
61.0271101681778));
#232961=CARTESIAN_POINT('Ctrl Pts',(13.4863180775385,-10.2525771476404,
61.9006556311221));
#232962=CARTESIAN_POINT('Ctrl Pts',(4.11655388752635,-16.4340060646347,
62.7741954765631));
#232963=CARTESIAN_POINT('Ctrl Pts',(-7.05886560967734,-15.3998875579543,
63.6477419402535));
#232964=CARTESIAN_POINT('Ctrl Pts',(-15.1381778619287,-7.60822777628226,
64.5212911232796));
#232965=CARTESIAN_POINT('Ctrl Pts',(-16.5686042939567,3.52561161960527,
65.3948338112682));
#232966=CARTESIAN_POINT('Ctrl Pts',(-10.7347403330549,13.1072046772222,
66.2683748242501));
#232967=CARTESIAN_POINT('Ctrl Pts',(-0.172961719909419,16.9447403819337,
67.1419233525909));
#232968=CARTESIAN_POINT('Ctrl Pts',(8.46679047811073,13.9957372991891,67.8537031011462));
#232969=CARTESIAN_POINT('Ctrl Pts',(14.193136024834,7.92083128267891,68.5331226787911));
#232970=CARTESIAN_POINT('Ctrl Pts',(16.4232067731292,0.887516543532079,
69.1154895648814));
#232971=CARTESIAN_POINT('Ctrl Pts',(14.6556628813105,-6.98296183559519,
69.7625556241404));
#232972=CARTESIAN_POINT('Ctrl Pts',(10.165844704298,-12.6620767487809,70.3449233578675));
#232973=CARTESIAN_POINT('Ctrl Pts',(3.63759569293267,-15.8253966527256,
70.9272837995932));
#232974=CARTESIAN_POINT('Ctrl Pts',(-3.33858128723324,-15.8297330387811,
71.4880785155715));
#232975=CARTESIAN_POINT('Ctrl Pts',(-7.96427339737678,-13.7406985108192,
71.8978912650843));
#232976=CARTESIAN_POINT('Ctrl Pts',(-10.4178673658398,-11.7752766505451,
72.1567200435607));
#232977=CARTESIAN_POINT('Ctrl Pts',(-13.4218523638528,-8.84934291566043,
72.5018172395265));
#232978=CARTESIAN_POINT('Ctrl Pts',(-16.4934251108924,-2.43036673021321,
73.0626209108508));
#232979=CARTESIAN_POINT('Ctrl Pts',(-14.9816537696988,7.31335360644582,
73.8390985561406));
#232980=CARTESIAN_POINT('Ctrl Pts',(-8.23387112679294,14.4966811965618,
74.6155890576714));
#232981=CARTESIAN_POINT('Ctrl Pts',(1.39534411841393,16.6130554933504,75.3920671986558));
#232982=CARTESIAN_POINT('Ctrl Pts',(10.5335419729186,12.9214083687539,76.1685556658922));
#232983=CARTESIAN_POINT('Ctrl Pts',(15.993545938703,4.71207361407766,76.9450385170586));
#232984=CARTESIAN_POINT('Ctrl Pts',(15.8772131484157,-3.50129668922284,
77.5921069427151));
#232985=CARTESIAN_POINT('Ctrl Pts',(13.0218153488828,-9.17385796030491,
78.1097655816301));
#232986=CARTESIAN_POINT('Ctrl Pts',(8.63794765980279,-13.7770706427207,
78.6274213212558));
#232987=CARTESIAN_POINT('Ctrl Pts',(1.97223110199321,-16.257752861236,79.1882153431452));
#232988=CARTESIAN_POINT('Ctrl Pts',(-5.43160509090193,-15.1769022435918,
79.7921482755116));
#232989=CARTESIAN_POINT('Ctrl Pts',(-10.9141381223175,-11.8674576528456,
80.3098034473961));
#232990=CARTESIAN_POINT('Ctrl Pts',(-14.8331836683138,-6.45872570751986,
80.8490301320872));
#232991=CARTESIAN_POINT('Ctrl Pts',(-16.2332744576207,0.376805191460473,
81.4098233968863));
#232992=CARTESIAN_POINT('Ctrl Pts',(-14.4509568081864,7.40390934996812,
81.9921877965746));
#232993=CARTESIAN_POINT('Ctrl Pts',(-9.79036914693343,12.9538799668775,
82.5745502570235));
#232994=CARTESIAN_POINT('Ctrl Pts',(-3.17709775733568,15.9233421142561,
83.156913494386));
#232995=CARTESIAN_POINT('Ctrl Pts',(4.06611227486922,15.7197249724141,83.7392776429512));
#232996=CARTESIAN_POINT('Ctrl Pts',(10.5051242453736,12.3831848665251,84.3216400312826));
#232997=CARTESIAN_POINT('Ctrl Pts',(14.8389853866003,6.58049581520121,84.904004155197));
#232998=CARTESIAN_POINT('Ctrl Pts',(16.4720480303695,-1.72276105764958,
85.5834257314343));
#232999=CARTESIAN_POINT('Ctrl Pts',(12.8717162788397,-11.0190844401808,
86.3599108622955));
#233000=CARTESIAN_POINT('Ctrl Pts',(3.15200910272541,-16.6455973259848,
87.2334603741842));
#233001=CARTESIAN_POINT('Ctrl Pts',(-7.94174584271758,-14.9635718302276,
88.1070014229903));
#233002=CARTESIAN_POINT('Ctrl Pts',(-15.5544367682134,-6.71475494582744,
88.9805438155654));
#233003=CARTESIAN_POINT('Ctrl Pts',(-16.3373513774706,4.48204651752048,
89.8540927434596));
#233004=CARTESIAN_POINT('Ctrl Pts',(-9.95052011881138,13.7111784854847,
90.7276396659843));
#233005=CARTESIAN_POINT('Ctrl Pts',(0.804499923437516,16.9222143608047,
91.6011796749149));
#233006=CARTESIAN_POINT('Ctrl Pts',(11.2060873789367,12.7054621896125,92.4747244896567));
#233007=CARTESIAN_POINT('Ctrl Pts',(16.6892066554798,2.91198147584367,93.3482736831319));
#233008=CARTESIAN_POINT('Ctrl Pts',(14.8466872140785,-8.15986600496299,
94.2218187591215));
#233009=CARTESIAN_POINT('Ctrl Pts',(6.4877682405386,-15.6496094957965,95.0953576353147));
#233010=CARTESIAN_POINT('Ctrl Pts',(-4.71923699673587,-16.2711918482508,
95.9689072109332));
#233011=CARTESIAN_POINT('Ctrl Pts',(-13.8541951128215,-9.74905807091267,
96.8424511848937));
#233012=CARTESIAN_POINT('Ctrl Pts',(-16.9092670716132,1.04883537996635,
97.716003219052));
#233013=CARTESIAN_POINT('Ctrl Pts',(-12.5400544310832,11.3931351737176,
98.5895228872023));
#233014=CARTESIAN_POINT('Ctrl Pts',(-5.96095083714966,14.9447210678648,
99.1719151871199));
#233015=CARTESIAN_POINT('Ctrl Pts',(-2.47296570113945,15.5012085752927,
99.4630829342749));
#233016=CARTESIAN_POINT('Ctrl Pts',(-6.16207836428046,14.814913126601,2.32321273253068));
#233017=CARTESIAN_POINT('Ctrl Pts',(-2.82703635391267,16.2020671779778,
2.61439938230997));
#233018=CARTESIAN_POINT('Ctrl Pts',(4.80027201580488,16.6393459432822,3.1967576406652));
#233019=CARTESIAN_POINT('Ctrl Pts',(14.1518753686853,9.98191712649012,4.07031030787411));
#233020=CARTESIAN_POINT('Ctrl Pts',(17.2840342892857,-1.05287758832398,
4.94385013323306));
#233021=CARTESIAN_POINT('Ctrl Pts',(12.8335810014021,-11.6274603442024,
5.81739301601712));
#233022=CARTESIAN_POINT('Ctrl Pts',(2.7480331848727,-17.0974609974457,6.69094147761476));
#233023=CARTESIAN_POINT('Ctrl Pts',(-8.54266340763035,-15.0632863592179,
7.56448877192989));
#233024=CARTESIAN_POINT('Ctrl Pts',(-16.0842351598417,-6.4171772321524,
8.43802885929577));
#233025=CARTESIAN_POINT('Ctrl Pts',(-16.5656342680615,5.04554904093305,
9.31157326909919));
#233026=CARTESIAN_POINT('Ctrl Pts',(-9.77612027355248,14.2936850740297,
10.185122799973));
#233027=CARTESIAN_POINT('Ctrl Pts',(1.30483087194069,17.2678823372149,11.0586674513813));
#233028=CARTESIAN_POINT('Ctrl Pts',(11.8123047471755,12.6625244226625,11.9322076091104));
#233029=CARTESIAN_POINT('Ctrl Pts',(17.1363653814554,2.49955961118676,12.8057543091999));
#233030=CARTESIAN_POINT('Ctrl Pts',(14.9361871371637,-8.76136310117596,
13.6793035551579));
#233031=CARTESIAN_POINT('Ctrl Pts',(6.18491143592249,-16.1750409158244,
14.5528454288614));
#233032=CARTESIAN_POINT('Ctrl Pts',(-5.29057916485263,-16.4920429322301,
15.4263875122238));
#233033=CARTESIAN_POINT('Ctrl Pts',(-13.4093346418347,-10.3338205529957,
16.2028740453591));
#233034=CARTESIAN_POINT('Ctrl Pts',(-16.4418857079619,-2.23259017451803,
16.8822984140686));
#233035=CARTESIAN_POINT('Ctrl Pts',(-15.7826498392391,5.14112645546745,
17.4646617998313));
#233036=CARTESIAN_POINT('Ctrl Pts',(-11.9696468390033,11.497956589162,18.0470255531312));
#233037=CARTESIAN_POINT('Ctrl Pts',(-5.7750735181886,15.5600408062062,18.6293879838305));
#233038=CARTESIAN_POINT('Ctrl Pts',(1.570279470697,16.5228893508998,19.211751769402));
#233039=CARTESIAN_POINT('Ctrl Pts',(8.60626082185829,14.1935058606661,19.7941151832877));
#233040=CARTESIAN_POINT('Ctrl Pts',(13.9195048214095,9.0345449725556,20.3764802507052));
#233041=CARTESIAN_POINT('Ctrl Pts',(16.757891300792,1.30425241175097,21.0235468914635));
#233042=CARTESIAN_POINT('Ctrl Pts',(15.1574398728466,-7.79073094601545,
21.7353264044293));
#233043=CARTESIAN_POINT('Ctrl Pts',(8.10624963937266,-14.9884245579196,
22.5118079211902));
#233044=CARTESIAN_POINT('Ctrl Pts',(-2.19058549226385,-17.0347845174742,
23.3206508853897));
#233045=CARTESIAN_POINT('Ctrl Pts',(-12.175919020514,-12.3167219535809,
24.1618406995554));
#233046=CARTESIAN_POINT('Ctrl Pts',(-17.2011876241415,-1.99839396665323,
25.0353814513452));
#233047=CARTESIAN_POINT('Ctrl Pts',(-14.6762815320544,9.19088884599254,
25.9089298742881));
#233048=CARTESIAN_POINT('Ctrl Pts',(-5.70946268709302,16.3491871257205,
26.7824777802719));
#233049=CARTESIAN_POINT('Ctrl Pts',(5.76334669144656,16.3296362080872,27.6560185915465));
#233050=CARTESIAN_POINT('Ctrl Pts',(14.7064820145137,9.14340615060047,28.5295617151713));
#233051=CARTESIAN_POINT('Ctrl Pts',(17.1944992858267,-2.05668266143741,
29.403111137424));
#233052=CARTESIAN_POINT('Ctrl Pts',(12.1352668771529,-12.3537240542683,
30.2766569652353));
#233053=CARTESIAN_POINT('Ctrl Pts',(1.74955458295132,-17.2284864125853,
31.1501969489811));
#233054=CARTESIAN_POINT('Ctrl Pts',(-9.4041401042694,-14.5410043973697,
32.0237426083855));
#233055=CARTESIAN_POINT('Ctrl Pts',(-16.4300912680829,-5.47119439452222,
32.8972920751435));
#233056=CARTESIAN_POINT('Ctrl Pts',(-16.2442762534147,6.00045742687388,
33.7708353495168));
#233057=CARTESIAN_POINT('Ctrl Pts',(-8.92847360236784,14.8375211657529,
34.6443760986437));
#233058=CARTESIAN_POINT('Ctrl Pts',(2.30651585667873,17.1635064861376,35.5179238121997));
#233059=CARTESIAN_POINT('Ctrl Pts',(12.5288313150924,11.9528893154845,36.3914724780537));
#233060=CARTESIAN_POINT('Ctrl Pts',(17.2523228087733,1.50153800761961,37.2650130838626));
#233061=CARTESIAN_POINT('Ctrl Pts',(14.4022457971967,-9.62008895997846,
38.1385567467777));
#233062=CARTESIAN_POINT('Ctrl Pts',(6.25162784956485,-15.7320001858545,
38.9150428144821));
#233063=CARTESIAN_POINT('Ctrl Pts',(-2.37396239284396,-16.4237228071593,
39.5944695168981));
#233064=CARTESIAN_POINT('Ctrl Pts',(-9.27684674055007,-13.7598381783432,
40.1768300904563));
#233065=CARTESIAN_POINT('Ctrl Pts',(-15.2002804290413,-7.45148396968294,
40.8562528559972));
#233066=CARTESIAN_POINT('Ctrl Pts',(-17.1307908641548,2.55124428624225,
41.6327364644357));
#233067=CARTESIAN_POINT('Ctrl Pts',(-11.7690757036885,12.7039049741463,
42.5062864543682));
#233068=CARTESIAN_POINT('Ctrl Pts',(-1.24869005039165,17.2705653121776,
43.3798301527461));
#233069=CARTESIAN_POINT('Ctrl Pts',(9.82378433190076,14.2626295927368,44.253370613288));
#233070=CARTESIAN_POINT('Ctrl Pts',(16.5814931203568,4.98942737458908,45.1269180256952));
#233071=CARTESIAN_POINT('Ctrl Pts',(16.0640353277629,-6.46766456871187,
46.0004666414575));
#233072=CARTESIAN_POINT('Ctrl Pts',(8.49098519343229,-15.0961266370138,
46.8740085171252));
#233073=CARTESIAN_POINT('Ctrl Pts',(-1.54548011839729,-16.857902661527,
47.6504897431708));
#233074=CARTESIAN_POINT('Ctrl Pts',(-9.54649759722205,-13.572276623106,
48.3299191319905));
#233075=CARTESIAN_POINT('Ctrl Pts',(-14.5043975459125,-8.07228926928661,
48.9122792758314));
#233076=CARTESIAN_POINT('Ctrl Pts',(-16.5693344123971,-0.954718347550648,
49.4946426140591));
#233077=CARTESIAN_POINT('Ctrl Pts',(-15.3352269794659,6.35227204648098,
50.0770074465385));
#233078=CARTESIAN_POINT('Ctrl Pts',(-11.0425225593667,12.3850199061897,
50.6593699172481));
#233079=CARTESIAN_POINT('Ctrl Pts',(-3.47203692399126,16.5691625332583,
51.3387933124023));
#233080=CARTESIAN_POINT('Ctrl Pts',(6.70058916684931,15.9713186442917,52.1152797801113));
#233081=CARTESIAN_POINT('Ctrl Pts',(15.214515089942,8.27058274500415,52.9888254151858));
#233082=CARTESIAN_POINT('Ctrl Pts',(17.0452154673986,-3.0518432855749,53.8623649884775));
#233083=CARTESIAN_POINT('Ctrl Pts',(11.3967381173672,-13.0388112817148,
54.7359122267923));
#233084=CARTESIAN_POINT('Ctrl Pts',(0.744755889452049,-17.3011161172287,
55.6094610002028));
#233085=CARTESIAN_POINT('Ctrl Pts',(-10.2339195978745,-13.969061622535,
56.4830033591545));
#233086=CARTESIAN_POINT('Ctrl Pts',(-16.7198809518299,-4.50794191796234,
57.3565444808284));
#233087=CARTESIAN_POINT('Ctrl Pts',(-15.8689952598991,6.9374163956626,58.2300939761994));
#233088=CARTESIAN_POINT('Ctrl Pts',(-9.35163446630482,13.9277157037058,
58.9580489947877));
#233089=CARTESIAN_POINT('Ctrl Pts',(-2.37577489878247,16.1708344584489,
59.5404103490092));
#233090=CARTESIAN_POINT('Ctrl Pts',(4.95042173738894,16.0289217168837,60.1227710551039));
#233091=CARTESIAN_POINT('Ctrl Pts',(13.2030735822893,11.2087097862779,60.8507256295324));
#233092=CARTESIAN_POINT('Ctrl Pts',(17.3098384104639,0.491532621315036,
61.7242744723882));
#233093=CARTESIAN_POINT('Ctrl Pts',(13.8195236946744,-10.4349765141836,
62.5978199353327));
#233094=CARTESIAN_POINT('Ctrl Pts',(4.26261471231593,-16.7847108868264,
63.4713597807736));
#233095=CARTESIAN_POINT('Ctrl Pts',(-7.16407284510446,-15.7649049473538,
64.3449062444641));
#233096=CARTESIAN_POINT('Ctrl Pts',(-15.4485184160582,-7.8273833381563,
65.21845542749));
#233097=CARTESIAN_POINT('Ctrl Pts',(-16.9477401344031,3.54856143942464,
66.0919981154789));
#233098=CARTESIAN_POINT('Ctrl Pts',(-11.0165064508501,13.3621069918294,
66.9655391284604));
#233099=CARTESIAN_POINT('Ctrl Pts',(-0.233179327347434,17.3198569330945,
67.8390876568016));
#233100=CARTESIAN_POINT('Ctrl Pts',(8.60774071236301,14.3344107924745,68.5508674053566));
#233101=CARTESIAN_POINT('Ctrl Pts',(14.4815148966599,8.14378705720417,69.2302869830018));
#233102=CARTESIAN_POINT('Ctrl Pts',(16.7843908253402,0.96181874257273,69.8126538690919));
#233103=CARTESIAN_POINT('Ctrl Pts',(15.0039995944858,-7.08884211077564,
70.459719928351));
#233104=CARTESIAN_POINT('Ctrl Pts',(10.4333147151928,-12.9091088286862,
71.042087662078));
#233105=CARTESIAN_POINT('Ctrl Pts',(3.7711486268307,-16.1641846422284,71.6244481038037));
#233106=CARTESIAN_POINT('Ctrl Pts',(-3.3600648276697,-16.1917786457155,
72.185242819782));
#233107=CARTESIAN_POINT('Ctrl Pts',(-8.0947214561459,-14.072209110558,72.5950555692948));
#233108=CARTESIAN_POINT('Ctrl Pts',(-10.6096053023155,-12.0711139277372,
72.8538843477712));
#233109=CARTESIAN_POINT('Ctrl Pts',(-13.6901867669135,-9.09006603452259,
73.198981543737));
#233110=CARTESIAN_POINT('Ctrl Pts',(-16.8509691786229,-2.53921640078122,
73.7597852150614));
#233111=CARTESIAN_POINT('Ctrl Pts',(-15.3383235326225,7.42549344170963,
74.5362628603511));
#233112=CARTESIAN_POINT('Ctrl Pts',(-8.464647853309,14.7908382623199,75.3127533618819));
#233113=CARTESIAN_POINT('Ctrl Pts',(1.37085179064339,16.9860068489712,76.0892315028664));
#233114=CARTESIAN_POINT('Ctrl Pts',(10.7240992761072,13.2431274861414,76.8657199701026));
#233115=CARTESIAN_POINT('Ctrl Pts',(16.3324689182094,4.86974561827528,77.6422028212692));
#233116=CARTESIAN_POINT('Ctrl Pts',(16.2409870952789,-3.52583321285584,
78.2892712469255));
#233117=CARTESIAN_POINT('Ctrl Pts',(13.3412004189641,-9.33391608602501,
78.8069298858407));
#233118=CARTESIAN_POINT('Ctrl Pts',(8.87523907803781,-14.0537678903358,
79.3245856254663));
#233119=CARTESIAN_POINT('Ctrl Pts',(2.0703226256641,-16.611784968993,79.8853796473558));
#233120=CARTESIAN_POINT('Ctrl Pts',(-5.50144944503377,-15.531508724293,
80.489312579722));
#233121=CARTESIAN_POINT('Ctrl Pts',(-11.1167535177743,-12.1669397195848,
81.0069677516067));
#233122=CARTESIAN_POINT('Ctrl Pts',(-15.1405143532113,-6.65138287364063,
81.5461944362977));
#233123=CARTESIAN_POINT('Ctrl Pts',(-16.5945392675952,0.331066296602122,
82.1069877010969));
#233124=CARTESIAN_POINT('Ctrl Pts',(-14.7960605522191,7.51992703627018,
82.689352100785));
#233125=CARTESIAN_POINT('Ctrl Pts',(-10.050649852386,13.2085062245566,83.271714561234));
#233126=CARTESIAN_POINT('Ctrl Pts',(-3.30061125372185,16.2658482890981,
83.8540777985965));
#233127=CARTESIAN_POINT('Ctrl Pts',(4.10388710149069,16.0818663082746,84.4364419471617));
#233128=CARTESIAN_POINT('Ctrl Pts',(10.6968072406681,12.6927764645651,85.0188043354931));
#233129=CARTESIAN_POINT('Ctrl Pts',(15.1461069366816,6.77589955034488,85.6011684594075));
#233130=CARTESIAN_POINT('Ctrl Pts',(16.843050501339,-1.70616846218554,86.2805900356449));
#233131=CARTESIAN_POINT('Ctrl Pts',(13.1938713974676,-11.2204843770722,
87.0570751665061));
#233132=CARTESIAN_POINT('Ctrl Pts',(3.2773762684262,-17.0042320121276,87.9306246783947));
#233133=CARTESIAN_POINT('Ctrl Pts',(-8.06798383778712,-15.3218416530126,
88.8041657272008));
#233134=CARTESIAN_POINT('Ctrl Pts',(-15.8769779754136,-6.91549781468958,
89.6777081197759));
#233135=CARTESIAN_POINT('Ctrl Pts',(-16.7145661141304,4.52699254842916,
90.5512570476701));
#233136=CARTESIAN_POINT('Ctrl Pts',(-10.2168683929329,13.9820588533945,
91.4248039701948));
#233137=CARTESIAN_POINT('Ctrl Pts',(0.765948092555508,17.3001453701083,
92.2983439791254));
#233138=CARTESIAN_POINT('Ctrl Pts',(11.4122308111998,13.0245484549351,93.1718887938672));
#233139=CARTESIAN_POINT('Ctrl Pts',(17.0495983146275,3.03217622608388,94.0454379873424));
#233140=CARTESIAN_POINT('Ctrl Pts',(15.203076071193,-8.29133669429811,94.9189830633321));
#233141=CARTESIAN_POINT('Ctrl Pts',(6.68384383011497,-15.9750068298679,
95.7925219395252));
#233142=CARTESIAN_POINT('Ctrl Pts',(-4.76976729931534,-16.647750056673,
96.6660715151438));
#233143=CARTESIAN_POINT('Ctrl Pts',(-14.1287111726326,-10.0113769710441,
97.5396154891042));
#233144=CARTESIAN_POINT('Ctrl Pts',(-17.2881362826883,1.01566899767009,
98.4131675232624));
#233145=CARTESIAN_POINT('Ctrl Pts',(-12.8552234915449,11.6041371482212,
99.2866871914128));
#233146=CARTESIAN_POINT('Ctrl Pts',(-6.14426833666726,15.2560244477646,
99.8690794913304));
#233147=CARTESIAN_POINT('Ctrl Pts',(-2.57945563981812,15.8366432465494,
100.160247238485));
#233148=CARTESIAN_POINT('Ctrl Pts',(-6.45010958094869,15.4722496388075,
2.55000013810662));
#233149=CARTESIAN_POINT('Ctrl Pts',(-2.96719874055879,16.9242333828996,
2.8411867878859));
#233150=CARTESIAN_POINT('Ctrl Pts',(5.00100749707032,17.387492048815,3.42354504624113));
#233151=CARTESIAN_POINT('Ctrl Pts',(14.7763092833491,10.4402102200566,4.29709771345004));
#233152=CARTESIAN_POINT('Ctrl Pts',(18.057871361437,-1.08541828145973,5.170637538809));
#233153=CARTESIAN_POINT('Ctrl Pts',(13.4172679409788,-12.1366374122307,
6.04418042159306));
#233154=CARTESIAN_POINT('Ctrl Pts',(2.88531434575714,-17.8597396124595,
6.9177288831907));
#233155=CARTESIAN_POINT('Ctrl Pts',(-8.91201557093448,-15.7440978686706,
7.79127617750583));
#233156=CARTESIAN_POINT('Ctrl Pts',(-16.7981145076818,-6.71768391174198,
8.6648162648717));
#233157=CARTESIAN_POINT('Ctrl Pts',(-17.3106881739826,5.25724540621803,
9.53836067467513));
#233158=CARTESIAN_POINT('Ctrl Pts',(-10.2253305371816,14.9246667128887,
10.4119102055489));
#233159=CARTESIAN_POINT('Ctrl Pts',(1.34865286840682,18.0411925104125,11.2854548569572));
#233160=CARTESIAN_POINT('Ctrl Pts',(12.3298917177133,13.238725672315,12.1589950146863));
#233161=CARTESIAN_POINT('Ctrl Pts',(17.9005928375871,2.62575790963796,13.0325417147759));
#233162=CARTESIAN_POINT('Ctrl Pts',(15.611499057265,-9.1406009847421,13.9060909607338));
#233163=CARTESIAN_POINT('Ctrl Pts',(6.47510717104809,-16.8931758789633,
14.7796328344374));
#233164=CARTESIAN_POINT('Ctrl Pts',(-5.51329399629356,-17.2340150695237,
15.6531749177998));
#233165=CARTESIAN_POINT('Ctrl Pts',(-14.0003013045871,-10.8072197921398,
16.4296614509351));
#233166=CARTESIAN_POINT('Ctrl Pts',(-17.1752808320879,-2.34626667218007,
17.1090858196445));
#233167=CARTESIAN_POINT('Ctrl Pts',(-16.4927687414016,5.3577558670378,17.6914492054073));
#233168=CARTESIAN_POINT('Ctrl Pts',(-12.5145991120135,12.0020703636251,
18.2738129587072));
#233169=CARTESIAN_POINT('Ctrl Pts',(-6.04642351265403,16.2510161265554,
18.8561753894064));
#233170=CARTESIAN_POINT('Ctrl Pts',(1.62659711543382,17.2631147596851,19.438539174978));
#233171=CARTESIAN_POINT('Ctrl Pts',(8.97919053358999,14.835459528118,20.0209025888636));
#233172=CARTESIAN_POINT('Ctrl Pts',(14.5343783794949,9.45029023647324,20.6032676562812));
#233173=CARTESIAN_POINT('Ctrl Pts',(17.5061937992403,1.37667262752811,21.2503342970393));
#233174=CARTESIAN_POINT('Ctrl Pts',(15.8418312229658,-8.12637744759997,
21.9621138100053));
#233175=CARTESIAN_POINT('Ctrl Pts',(8.48137509506609,-15.6518734628953,
22.7385953267661));
#233176=CARTESIAN_POINT('Ctrl Pts',(-2.27421667240808,-17.7984201599539,
23.5474382909657));
#233177=CARTESIAN_POINT('Ctrl Pts',(-12.7100560487154,-12.8777629752332,
24.3886281051314));
#233178=CARTESIAN_POINT('Ctrl Pts',(-17.968736520585,-2.10223559362575,
25.2621688569211));
#233179=CARTESIAN_POINT('Ctrl Pts',(-15.340331302942,9.58955330211066,26.135717279864));
#233180=CARTESIAN_POINT('Ctrl Pts',(-5.9785438437879,17.0755113633186,27.0092651858478));
#233181=CARTESIAN_POINT('Ctrl Pts',(6.00734132166769,17.0647398789834,27.8828059971224));
#233182=CARTESIAN_POINT('Ctrl Pts',(15.3564561135308,9.56466929849188,28.7563491207472));
#233183=CARTESIAN_POINT('Ctrl Pts',(17.965160331898,-2.13418904589139,29.629898543));
#233184=CARTESIAN_POINT('Ctrl Pts',(12.6883451563934,-12.8959665610803,
30.5034443708113));
#233185=CARTESIAN_POINT('Ctrl Pts',(1.84229007137903,-17.9974647130499,
31.376984354557));
#233186=CARTESIAN_POINT('Ctrl Pts',(-9.81245436722934,-15.1991844602417,
32.2505300139615));
#233187=CARTESIAN_POINT('Ctrl Pts',(-17.1602341386634,-5.72968816367685,
33.1240794807194));
#233188=CARTESIAN_POINT('Ctrl Pts',(-16.9757623090337,6.2551272575942,33.9976227550928));
```
