## Supplementary Material 4 for "De novo Powered Air-Purifying Respirator Design and Fabrication for Pandemic Response": Pelican Case PAPR Assembly.step (part 20 of 22)

```
#233189=CARTESIAN_POINT('Ctrl Pts',(-9.34023482166257,15.4935361883942,
34.8711635042197));
#233190=CARTESIAN_POINT('Ctrl Pts',(2.3952196728967,17.9329917098747,35.7447112177756));
#233191=CARTESIAN_POINT('Ctrl Pts',(13.0790601424383,12.4979591402515,36.6182598836297));
#233192=CARTESIAN_POINT('Ctrl Pts',(18.0225715363391,1.58320227553773,37.4918004894386));
#233193=CARTESIAN_POINT('Ctrl Pts',(15.0544107139302,-10.0381769831776,
38.3653441523537));
#233194=CARTESIAN_POINT('Ctrl Pts',(6.54441958653374,-16.4302681318649,
39.141830220058));
#233195=CARTESIAN_POINT('Ctrl Pts',(-2.46630404606157,-17.1601803996674,
39.8212569224741));
#233196=CARTESIAN_POINT('Ctrl Pts',(-9.68012433962311,-14.3829818130964,
40.4036174960322));
#233197=CARTESIAN_POINT('Ctrl Pts',(-15.8737580557944,-7.79750679169747,
41.0830402615732));
#233198=CARTESIAN_POINT('Ctrl Pts',(-17.899020358972,2.65092406075046,41.8595238700115));
#233199=CARTESIAN_POINT('Ctrl Pts',(-12.3060721136257,13.2621140243987,
42.7330738599442));
#233200=CARTESIAN_POINT('Ctrl Pts',(-1.3190626815875,18.0418473978192,43.6066175583219));
#233201=CARTESIAN_POINT('Ctrl Pts',(10.251098972464,14.9087139589383,44.480158018864));
#233202=CARTESIAN_POINT('Ctrl Pts',(17.3188125372081,5.22650348686352,45.3537054312712));
#233203=CARTESIAN_POINT('Ctrl Pts',(16.7878529699105,-6.74337779697336,
46.2272540470334));
#233204=CARTESIAN_POINT('Ctrl Pts',(8.88340224200658,-15.7640777564738,
47.1007959227013));
#233205=CARTESIAN_POINT('Ctrl Pts',(-1.6004128528948,-17.6130749985628,
47.8772771487467));
#233206=CARTESIAN_POINT('Ctrl Pts',(-9.96199907452194,-14.1872559721992,
48.5567065375665));
#233207=CARTESIAN_POINT('Ctrl Pts',(-15.1462279882244,-8.44548040263456,
49.1390666814073));
#233208=CARTESIAN_POINT('Ctrl Pts',(-17.309511075983,-1.01135780813502,
49.7214300196351));
#233209=CARTESIAN_POINT('Ctrl Pts',(-16.0263545196172,6.62343794473981,
50.3037948521145));
#233210=CARTESIAN_POINT('Ctrl Pts',(-11.5467592578202,12.9295825304361,
50.8861573228241));
#233211=CARTESIAN_POINT('Ctrl Pts',(-3.64125339165959,17.3072063046914,
51.5655807179781));
#233212=CARTESIAN_POINT('Ctrl Pts',(6.9868018393099,16.6911871835109,52.3420671856874));
#233213=CARTESIAN_POINT('Ctrl Pts',(15.8879408090587,8.65324102303103,53.2156128207616));
#233214=CARTESIAN_POINT('Ctrl Pts',(17.8100390239576,-3.1739783598882,54.0891523940535));
#233215=CARTESIAN_POINT('Ctrl Pts',(11.9173652655724,-13.61231210716,54.9626996323682));
#233216=CARTESIAN_POINT('Ctrl Pts',(0.792619411861574,-18.0741876111901,
55.8362484057788));
#233217=CARTESIAN_POINT('Ctrl Pts',(-10.679824250465,-14.6023632508806,
56.7097907647305));
#233218=CARTESIAN_POINT('Ctrl Pts',(-17.4637902645614,-4.72360247610122,
57.5833318864044));
#233219=CARTESIAN_POINT('Ctrl Pts',(-16.5844939516097,7.2343007640308,58.4568813817753));
#233220=CARTESIAN_POINT('Ctrl Pts',(-9.78154145104497,14.5426913142496,
59.1848364003637));
#233221=CARTESIAN_POINT('Ctrl Pts',(-2.49562487513343,16.8919872691745,
59.7671977545851));
#233222=CARTESIAN_POINT('Ctrl Pts',(5.15830432172942,16.7499000451431,60.3495584606799));
#233223=CARTESIAN_POINT('Ctrl Pts',(13.7840842555024,11.7210638268627,61.0775130351083));
#233224=CARTESIAN_POINT('Ctrl Pts',(18.0835103376124,0.528080102105429,
61.9510618779642));
#233225=CARTESIAN_POINT('Ctrl Pts',(14.446308213575,-10.8899971412869,62.8246073409086));
#233226=CARTESIAN_POINT('Ctrl Pts',(4.46735912238666,-17.5317289715765,
63.6981471863495));
#233227=CARTESIAN_POINT('Ctrl Pts',(-7.47118237103237,-16.4759323523344,
64.57169365004));
#233228=CARTESIAN_POINT('Ctrl Pts',(-16.1327829068838,-8.19041959616863,
65.445242833066));
#233229=CARTESIAN_POINT('Ctrl Pts',(-17.7086227558583,3.69299308937534,
66.3187855210548));
#233230=CARTESIAN_POINT('Ctrl Pts',(-11.5204000450665,13.9503823497793,
67.1923265340365));
#233231=CARTESIAN_POINT('Ctrl Pts',(-0.258185572476841,18.0942031926822,
68.0658750623774));
#233232=CARTESIAN_POINT('Ctrl Pts',(8.98062387535968,14.9826708882575,68.7776548109326));
#233233=CARTESIAN_POINT('Ctrl Pts',(15.1222660611358,8.52015852308824,69.4570743885777));
#233234=CARTESIAN_POINT('Ctrl Pts',(17.5341776166506,1.01896087786527,70.0394412746679));
#233235=CARTESIAN_POINT('Ctrl Pts',(15.6809280288401,-7.39323541874385,
70.6865073339269));
#233236=CARTESIAN_POINT('Ctrl Pts',(10.9107642485751,-13.4776132021167,
71.268875067654));
#233237=CARTESIAN_POINT('Ctrl Pts',(3.95338169506274,-16.8838649365761,
71.8512355093797));
#233238=CARTESIAN_POINT('Ctrl Pts',(-3.49668818463628,-16.9187072356648,
72.412030225358));
#233239=CARTESIAN_POINT('Ctrl Pts',(-8.44489559632672,-14.7082949407092,
72.8218429748708));
#233240=CARTESIAN_POINT('Ctrl Pts',(-11.0739080930565,-12.6198549081718,
73.0806717533472));
#233241=CARTESIAN_POINT('Ctrl Pts',(-14.2947475284127,-9.50811117754916,
73.4257689493129));
#233242=CARTESIAN_POINT('Ctrl Pts',(-17.6024081842044,-2.66694627327098,
73.9865726206373));
#233243=CARTESIAN_POINT('Ctrl Pts',(-16.0304862166315,7.74465879739915,
74.763050265927));
#233244=CARTESIAN_POINT('Ctrl Pts',(-8.85564027026674,15.4451481659535,
75.5395407674579));
#233245=CARTESIAN_POINT('Ctrl Pts',(1.41787071430864,17.7467726183423,76.3160189084423));
#233246=CARTESIAN_POINT('Ctrl Pts',(11.1925287446956,13.8443721353904,77.0925073756786));
#233247=CARTESIAN_POINT('Ctrl Pts',(17.0587570221927,5.10126911461637,77.8689902268451));
#233248=CARTESIAN_POINT('Ctrl Pts',(16.970237332309,-3.66985560410271,78.5160586525016));
#233249=CARTESIAN_POINT('Ctrl Pts',(13.9456630731316,-9.74009630174105,
79.0337172914166));
#233250=CARTESIAN_POINT('Ctrl Pts',(9.283973124556,-14.6747836810356,79.5513730310423));
#233251=CARTESIAN_POINT('Ctrl Pts',(2.17687229067496,-17.352904179886,80.1121670529317));
#233252=CARTESIAN_POINT('Ctrl Pts',(-5.73440610684296,-16.2307026370408,
80.7160999852981));
#233253=CARTESIAN_POINT('Ctrl Pts',(-11.6036425828647,-12.7204005046606,
81.2337551571825));
#233254=CARTESIAN_POINT('Ctrl Pts',(-15.8120002434676,-6.96156751032204,
81.7729818418737));
#233255=CARTESIAN_POINT('Ctrl Pts',(-17.3369156114364,0.331907543422277,
82.3337751066727));
#233256=CARTESIAN_POINT('Ctrl Pts',(-15.46406260939,7.84376608786675,82.916139506361));
#233257=CARTESIAN_POINT('Ctrl Pts',(-10.5112235455526,13.7907277631343,
83.49850196681));
#233258=CARTESIAN_POINT('Ctrl Pts',(-3.46189959553658,16.9904731977842,
84.0808652041724));
#233259=CARTESIAN_POINT('Ctrl Pts',(4.27387984316762,16.8044927756602,84.6632293527377));
#233260=CARTESIAN_POINT('Ctrl Pts',(11.1644842063123,13.2693933222672,85.2455917410691));
#233261=CARTESIAN_POINT('Ctrl Pts',(15.8177324276934,7.09165659739384,85.8279558649834));
#233262=CARTESIAN_POINT('Ctrl Pts',(17.5977024162202,-1.76828821423151,
86.5073774412209));
#233263=CARTESIAN_POINT('Ctrl Pts',(13.7933352074472,-11.7111619107146,
87.2838625720819));
#233264=CARTESIAN_POINT('Ctrl Pts',(3.43824720941051,-17.7618944072998,
88.1574120839709));
#233265=CARTESIAN_POINT('Ctrl Pts',(-8.41588905339851,-16.0138171028769,
89.0309531327766));
#233266=CARTESIAN_POINT('Ctrl Pts',(-16.5811705553932,-7.23811433507874,
89.9044955253519));
#233267=CARTESIAN_POINT('Ctrl Pts',(-17.4658434232397,4.71537373077446,
90.7780444532461));
#233268=CARTESIAN_POINT('Ctrl Pts',(-10.6855266428758,14.5987340222858,
91.6515913757706));
#233269=CARTESIAN_POINT('Ctrl Pts',(0.785644201635239,18.0744447577011,
92.5251313847015));
#233270=CARTESIAN_POINT('Ctrl Pts',(11.9116225053658,13.6166028548961,93.398676199443));
#233271=CARTESIAN_POINT('Ctrl Pts',(17.8094964400998,3.18211952359163,94.2722253929185));
#233272=CARTESIAN_POINT('Ctrl Pts',(15.8899296520173,-8.64932993266091,
95.145770468908));
#233273=CARTESIAN_POINT('Ctrl Pts',(6.99617942610209,-16.6837779270227,
96.0193093451012));
#233274=CARTESIAN_POINT('Ctrl Pts',(-4.96905315907337,-17.3962443049923,
96.8928589207197));
#233275=CARTESIAN_POINT('Ctrl Pts',(-14.752133997028,-10.4709677279546,
97.7664028946802));
#233276=CARTESIAN_POINT('Ctrl Pts',(-18.0620759602402,1.04653978178166,
98.6399549288384));
#233277=CARTESIAN_POINT('Ctrl Pts',(-13.4399368015707,12.1122594176214,
99.5134745969887));
#233278=CARTESIAN_POINT('Ctrl Pts',(-6.43176817900303,15.9330869569022,
100.095866896906));
#233279=CARTESIAN_POINT('Ctrl Pts',(-2.70813208707442,16.5426854860625,
100.387034644061));
#233280=CARTESIAN_POINT('Ctrl Pts',(-6.56424382640371,15.7529194824437,
2.53911150584873));
#233281=CARTESIAN_POINT('Ctrl Pts',(-3.01832584184295,17.2305040193943,
2.83029815562801));
#233282=CARTESIAN_POINT('Ctrl Pts',(5.09426099089891,17.7010126421303,3.41265641398325));
#233283=CARTESIAN_POINT('Ctrl Pts',(15.0449694605879,10.6265407358171,4.28620908119215));
#233284=CARTESIAN_POINT('Ctrl Pts',(18.3841008509177,-1.10787946600591,
5.15974890655112));
#233285=CARTESIAN_POINT('Ctrl Pts',(13.6578340696474,-12.3581211936663,
6.03329178933516));
#233286=CARTESIAN_POINT('Ctrl Pts',(2.93464487644634,-18.1829850649902,
6.90684025093281));
#233287=CARTESIAN_POINT('Ctrl Pts',(-9.07558354867321,-16.0272447096059,
7.78038754524793));
#233288=CARTESIAN_POINT('Ctrl Pts',(-17.1027801355092,-6.83643939925051,
8.65392763261382));
#233289=CARTESIAN_POINT('Ctrl Pts',(-17.6227266216553,5.3550015565387,9.52747204241723));
#233290=CARTESIAN_POINT('Ctrl Pts',(-10.4077790130953,15.1960291426911,
10.401021573291));
#233291=CARTESIAN_POINT('Ctrl Pts',(1.37588165929507,18.3670512244561,11.2745662246993));
#233292=CARTESIAN_POINT('Ctrl Pts',(12.5548338189934,13.4760482868817,12.1481063824284));
#233293=CARTESIAN_POINT('Ctrl Pts',(18.2245384045496,2.67038410840788,13.021653082518));
#233294=CARTESIAN_POINT('Ctrl Pts',(15.8922125670041,-9.30827690146853,
13.895202328476));
#233295=CARTESIAN_POINT('Ctrl Pts',(6.58946203129799,-17.1995205941031,
14.7687442021795));
#233296=CARTESIAN_POINT('Ctrl Pts',(-5.61566176619547,-17.5446315887798,
15.6422862855419));
#233297=CARTESIAN_POINT('Ctrl Pts',(-14.2550574984656,-11.0003209747335,
16.4187728186772));
#233298=CARTESIAN_POINT('Ctrl Pts',(-17.4860719307465,-2.3859582473044,
17.0981971873866));
#233299=CARTESIAN_POINT('Ctrl Pts',(-16.7900072757268,5.45719982856342,
17.6805605731494));
#233300=CARTESIAN_POINT('Ctrl Pts',(-12.7388880312332,12.2209746933418,
18.2629243264493));
#233301=CARTESIAN_POINT('Ctrl Pts',(-6.1531297999672,16.5456838638083,18.8452867571485));
#233302=CARTESIAN_POINT('Ctrl Pts',(1.65871759493148,17.5748782620003,19.4276505427201));
#233303=CARTESIAN_POINT('Ctrl Pts',(9.14384247140202,15.1021488310251,20.0100139566057));
#233304=CARTESIAN_POINT('Ctrl Pts',(14.7985570543056,9.61881493447142,20.5923790240233));
#233305=CARTESIAN_POINT('Ctrl Pts',(17.8228084944328,1.39877148202673,21.2394456647815));
#233306=CARTESIAN_POINT('Ctrl Pts',(16.1268719121236,-8.27575943397291,
21.9512251777473));
#233307=CARTESIAN_POINT('Ctrl Pts',(8.63219530735819,-15.9360882160201,
22.7277066945082));
#233308=CARTESIAN_POINT('Ctrl Pts',(-2.31813667234808,-18.1197535620055,
23.5365496587078));
#233309=CARTESIAN_POINT('Ctrl Pts',(-12.9418108365833,-13.1084969350873,
24.3777394728734));
#233310=CARTESIAN_POINT('Ctrl Pts',(-18.2938319657353,-2.13739084233731,
25.2512802246633));
#233311=CARTESIAN_POINT('Ctrl Pts',(-15.6160713837153,9.76530052869224,
26.1248286476061));
#233312=CARTESIAN_POINT('Ctrl Pts',(-6.08389743268923,17.3850749865733,
26.99837655359));
#233313=CARTESIAN_POINT('Ctrl Pts',(6.11861610478263,17.3722137458705,27.8719173648645));
#233314=CARTESIAN_POINT('Ctrl Pts',(15.635517891041,9.73510926708438,28.7454604884894));
#233315=CARTESIAN_POINT('Ctrl Pts',(18.2895205701471,-2.17560371971384,
29.6190099107421));
#233316=CARTESIAN_POINT('Ctrl Pts',(12.9156310305058,-13.1310523161533,
30.4925557385534));
#233317=CARTESIAN_POINT('Ctrl Pts',(1.87274015271768,-18.3230377750139,
31.3660957222991));
#233318=CARTESIAN_POINT('Ctrl Pts',(-9.99220676441554,-15.4723385259125,
32.2396413817036));
#233319=CARTESIAN_POINT('Ctrl Pts',(-17.4712900619103,-5.83053035610223,
33.1131908484615));
#233320=CARTESIAN_POINT('Ctrl Pts',(-17.2815889751025,6.37086610089769,
33.9867341228349));
#233321=CARTESIAN_POINT('Ctrl Pts',(-9.50659594107409,15.7750404753163,
34.8602748719618));
#233322=CARTESIAN_POINT('Ctrl Pts',(2.4413452748668,18.2567283979504,35.7338225855178));
#233323=CARTESIAN_POINT('Ctrl Pts',(13.3174285557133,12.7217766819239,36.6073712513718));
#233324=CARTESIAN_POINT('Ctrl Pts',(18.3485503363666,1.60896255902449,37.4809118571807));
#233325=CARTESIAN_POINT('Ctrl Pts',(15.3249265280524,-10.2219799457711,
38.3544555200958));
#233326=CARTESIAN_POINT('Ctrl Pts',(6.66007670553857,-16.7282707205384,
39.1309415878001));
#233327=CARTESIAN_POINT('Ctrl Pts',(-2.51359192774454,-17.4699350091607,
39.8103682902162));
#233328=CARTESIAN_POINT('Ctrl Pts',(-9.85735057921966,-14.6414108558167,
40.3927288637743));
#233329=CARTESIAN_POINT('Ctrl Pts',(-16.1618811972422,-7.93593437830569,
41.0721516293153));
#233330=CARTESIAN_POINT('Ctrl Pts',(-18.2221079944219,2.70167207571005,
41.8486352377537));
#233331=CARTESIAN_POINT('Ctrl Pts',(-12.5263888636588,13.5037548439236,
42.7221852276862));
#233332=CARTESIAN_POINT('Ctrl Pts',(-1.34004979746821,18.3681407445337,
43.5957289260641));
#233333=CARTESIAN_POINT('Ctrl Pts',(10.438733101302,15.1765486537449,44.469269386606));
#233334=CARTESIAN_POINT('Ctrl Pts',(17.6326563664631,5.31822548371004,45.3428167990133));
#233335=CARTESIAN_POINT('Ctrl Pts',(17.0902029876524,-6.86790967565796,
46.2163654147755));
#233336=CARTESIAN_POINT('Ctrl Pts',(9.04147048464061,-16.050403197384,47.0899072904434));
#233337=CARTESIAN_POINT('Ctrl Pts',(-1.63213542831436,-17.9311485942081,
47.8663885164888));
#233338=CARTESIAN_POINT('Ctrl Pts',(-10.1443038703649,-14.4421022768177,
48.5458179053086));
#233339=CARTESIAN_POINT('Ctrl Pts',(-15.4213014756071,-8.59571660615041,
49.1281780491494));
#233340=CARTESIAN_POINT('Ctrl Pts',(-17.6225275340704,-1.02690893992465,
49.7105413873771));
#233341=CARTESIAN_POINT('Ctrl Pts',(-16.314958479557,6.74568190093561,50.2929062198566));
#233342=CARTESIAN_POINT('Ctrl Pts',(-11.7534064284248,13.1650978034469,
50.8752686905661));
#233343=CARTESIAN_POINT('Ctrl Pts',(-3.7043382487382,17.6205824250154,51.5546920857203));
#233344=CARTESIAN_POINT('Ctrl Pts',(7.11572587648839,16.9917572090434,52.3311785534294));
#233345=CARTESIAN_POINT('Ctrl Pts',(16.176461328974,8.80712262613061,53.2047241885039));
#233346=CARTESIAN_POINT('Ctrl Pts',(18.1314329363245,-3.23416050044525,
54.0782637617956));
#233347=CARTESIAN_POINT('Ctrl Pts',(12.1306019119759,-13.8602237720807,
54.9518110001103));
#233348=CARTESIAN_POINT('Ctrl Pts',(0.804087544717097,-18.4009801550214,
55.8253597735209));
#233349=CARTESIAN_POINT('Ctrl Pts',(-10.8751615672793,-14.86459527698,56.6989021324726));
#233350=CARTESIAN_POINT('Ctrl Pts',(-17.7801684130141,-4.806209179021,57.5724432541465));
#233351=CARTESIAN_POINT('Ctrl Pts',(-16.883104158134,7.36766755362811,58.4459927495175));
#233352=CARTESIAN_POINT('Ctrl Pts',(-9.95601024259005,14.8070934624549,
59.1739477681058));
#233353=CARTESIAN_POINT('Ctrl Pts',(-2.53805761099273,17.1976820508285,
59.7563091223273));
#233354=CARTESIAN_POINT('Ctrl Pts',(5.25416011217899,17.0518206979145,60.3386698284219));
#233355=CARTESIAN_POINT('Ctrl Pts',(14.0350813793544,11.9307249135519,61.0666244028506));
#233356=CARTESIAN_POINT('Ctrl Pts',(18.410424524532,0.534764733216789,61.9401732457062));
#233357=CARTESIAN_POINT('Ctrl Pts',(14.7056874368146,-11.0891059460016,
62.8137187086508));
#233358=CARTESIAN_POINT('Ctrl Pts',(4.54532645605434,-17.8492997109326,
63.6872585540916));
#233359=CARTESIAN_POINT('Ctrl Pts',(-7.60882109826618,-16.7725320743293,
64.5608050177822));
#233360=CARTESIAN_POINT('Ctrl Pts',(-16.42565713181,-8.335899804316,65.434354200808));
#233361=CARTESIAN_POINT('Ctrl Pts',(-18.0281029896632,3.76254220431174,
66.3078968887969));
#233362=CARTESIAN_POINT('Ctrl Pts',(-11.7264033855699,14.2043375490598,
67.1814379017786));
#233363=CARTESIAN_POINT('Ctrl Pts',(-0.260003252816908,18.4212803362813,
68.0549864301196));
#233364=CARTESIAN_POINT('Ctrl Pts',(9.14533202364327,15.2520314944297,68.7667661786747));
#233365=CARTESIAN_POINT('Ctrl Pts',(15.3969237544191,8.67175498767315,69.4461857563198));
#233366=CARTESIAN_POINT('Ctrl Pts',(17.8512509503716,1.03462017595874,70.02855264241));
#233367=CARTESIAN_POINT('Ctrl Pts',(15.9631629051279,-7.52935875284034,
70.675618701669));
#233368=CARTESIAN_POINT('Ctrl Pts',(11.1058502782607,-13.7229085920928,
71.257986435396));
#233369=CARTESIAN_POINT('Ctrl Pts',(4.02214212422252,-17.1896501393989,
71.8403468771218));
#233370=CARTESIAN_POINT('Ctrl Pts',(-3.56253152339008,-17.2239495050251,
72.4011415931001));
#233371=CARTESIAN_POINT('Ctrl Pts',(-8.59991074978485,-14.9727612637971,
72.8109543426129));
#233372=CARTESIAN_POINT('Ctrl Pts',(-11.2760565062699,-12.846191432777,
73.0697831210893));
#233373=CARTESIAN_POINT('Ctrl Pts',(-14.5545785205339,-9.67772774724625,
73.414880317055));
#233374=CARTESIAN_POINT('Ctrl Pts',(-17.9209852083059,-2.71236664490436,
73.9756839883795));
#233375=CARTESIAN_POINT('Ctrl Pts',(-16.3189825083238,7.88718622629273,
74.7521616336691));
#233376=CARTESIAN_POINT('Ctrl Pts',(-9.01326631109343,15.7256792094404,
75.5286521351999));
#233377=CARTESIAN_POINT('Ctrl Pts',(1.44631249665016,18.067313444757,76.3051302761845));
#233378=CARTESIAN_POINT('Ctrl Pts',(11.3970057234575,14.0928085360169,77.0816187434207));
#233379=CARTESIAN_POINT('Ctrl Pts',(17.3678815945553,5.19078707125665,77.8581015945872));
#233380=CARTESIAN_POINT('Ctrl Pts',(17.276371920297,-3.73889619545874,78.5051700202436));
#233381=CARTESIAN_POINT('Ctrl Pts',(14.1961643870439,-9.91833981778811,
79.0228286591587));
#233382=CARTESIAN_POINT('Ctrl Pts',(9.44947232676703,-14.9414805329865,
79.5404843987844));
#233383=CARTESIAN_POINT('Ctrl Pts',(2.21344447401681,-17.6668708940506,
80.1012784206738));
#233384=CARTESIAN_POINT('Ctrl Pts',(-5.84061827481642,-16.5231514701552,
80.7052113530401));
#233385=CARTESIAN_POINT('Ctrl Pts',(-11.8153544422972,-12.9484747097369,
81.2228665249247));
#233386=CARTESIAN_POINT('Ctrl Pts',(-16.098893574995,-7.08488878804103,
81.7620932096158));
#233387=CARTESIAN_POINT('Ctrl Pts',(-17.6502006630973,0.340648930812305,
82.3228864744149));
#233388=CARTESIAN_POINT('Ctrl Pts',(-15.7423181937439,7.9879788052717,82.9052508741031));
#233389=CARTESIAN_POINT('Ctrl Pts',(-10.699017714424,14.0416404809881,83.4876133345521));
#233390=CARTESIAN_POINT('Ctrl Pts',(-3.52178211258265,17.2981029128667,
84.0699765719145));
#233391=CARTESIAN_POINT('Ctrl Pts',(4.35378376051531,17.1075358921699,84.6523407204798));
#233392=CARTESIAN_POINT('Ctrl Pts',(11.3683669434576,13.5074568383678,85.2347031088112));
#233393=CARTESIAN_POINT('Ctrl Pts',(16.1047407091282,7.21732302780137,85.8170672327255));
#233394=CARTESIAN_POINT('Ctrl Pts',(17.9154779575397,-1.80301715598625,
86.496488808963));
#233395=CARTESIAN_POINT('Ctrl Pts',(14.0407802994005,-11.925015816232,87.2729739398239));
#233396=CARTESIAN_POINT('Ctrl Pts',(3.49757923402414,-18.0834587647612,
88.146523451713));
#233397=CARTESIAN_POINT('Ctrl Pts',(-8.57052895239024,-16.3019173373079,
89.0200645005186));
#233398=CARTESIAN_POINT('Ctrl Pts',(-16.8819994847333,-7.36631020116589,
89.8936068930942));
#233399=CARTESIAN_POINT('Ctrl Pts',(-17.7807708925358,4.80336066772776,
90.767155820988));
#233400=CARTESIAN_POINT('Ctrl Pts',(-10.876344480314,14.8642786166285,91.6407027435131));
#233401=CARTESIAN_POINT('Ctrl Pts',(0.802702452291689,18.4009931666502,
92.5142427524433));
#233402=CARTESIAN_POINT('Ctrl Pts',(12.1290653203155,13.8608219925656,93.3877875671854));
#233403=CARTESIAN_POINT('Ctrl Pts',(18.1318821466745,3.23681432467051,94.2613367606604));
#233404=CARTESIAN_POINT('Ctrl Pts',(16.1757560142593,-8.80816817466011,
95.1348818366502));
#233405=CARTESIAN_POINT('Ctrl Pts',(7.11997958475602,-16.9864255440323,
96.0084207128433));
#233406=CARTESIAN_POINT('Ctrl Pts',(-5.06159949870688,-17.7098689019781,
96.8819702884617));
#233407=CARTESIAN_POINT('Ctrl Pts',(-15.020446080278,-10.657892817922,97.7555142624224));
#233408=CARTESIAN_POINT('Ctrl Pts',(-18.3883021352569,1.06832998797838,
98.6290662965804));
#233409=CARTESIAN_POINT('Ctrl Pts',(-13.681053101154,12.3332613651147,99.5025859647309));
#233410=CARTESIAN_POINT('Ctrl Pts',(-6.5453079306786,16.2221326559108,100.084978264648));
#233411=CARTESIAN_POINT('Ctrl Pts',(-2.75446349464702,16.8421109154848,
100.376146011803));
#233412=CARTESIAN_POINT('',(9.23370578784442,12.6881479209448,2.53999869348882));
#233413=CARTESIAN_POINT('',(-6.55342266413459,15.7574243015171,2.54));
#233414=CARTESIAN_POINT('Ctrl Pts',(9.23713224444253,12.6916301450476,2.54));
#233415=CARTESIAN_POINT('Ctrl Pts',(7.48534348997693,13.9666046128184,2.54));
#233416=CARTESIAN_POINT('Ctrl Pts',(5.51547732013527,14.8909916131122,2.5400000015165));
#233417=CARTESIAN_POINT('Ctrl Pts',(1.07474080594366,16.0414861226158,2.5400000015165));
#233418=CARTESIAN_POINT('Ctrl Pts',(-1.00754287823124,16.0672047834451,
2.54));
#233419=CARTESIAN_POINT('Ctrl Pts',(-3.80149304367791,15.8934619749938,
2.54));
#233420=CARTESIAN_POINT('Ctrl Pts',(-4.83038543060731,15.7235130280307,
2.53999999979659));
#233421=CARTESIAN_POINT('Ctrl Pts',(-5.85437044856881,15.6041401145977,
2.53999999979659));
#233422=CARTESIAN_POINT('Ctrl Pts',(-6.12056152057368,15.5832630117917,
2.53999999999997));
#233423=CARTESIAN_POINT('Ctrl Pts',(-6.37207564581809,15.6074380440299,
2.53999999999997));
#233424=CARTESIAN_POINT('Ctrl Pts',(-6.43200302241301,15.6203485592996,
2.54000000000013));
#233425=CARTESIAN_POINT('Ctrl Pts',(-6.49387920923012,15.6507243092752,
2.54000000000013));
#233426=CARTESIAN_POINT('Ctrl Pts',(-6.51137172802666,15.6621628501023,
2.54000000000002));
#233427=CARTESIAN_POINT('Ctrl Pts',(-6.53476530094614,15.6874089088586,
2.54000000000002));
#233428=CARTESIAN_POINT('Ctrl Pts',(-6.54228304013217,15.699156002912,2.54));
#233429=CARTESIAN_POINT('Ctrl Pts',(-6.54974391448965,15.7194376612089,
2.54));
#233430=CARTESIAN_POINT('Ctrl Pts',(-6.55150826131356,15.7266354866711,
2.53999999999999));
#233431=CARTESIAN_POINT('Ctrl Pts',(-6.55361355186113,15.7417706954015,
2.53999999999999));
#233432=CARTESIAN_POINT('Ctrl Pts',(-6.55385796291014,15.7496018567097,
2.54));
#233433=CARTESIAN_POINT('Ctrl Pts',(-6.55342266413459,15.7574243015171,
2.54));
#233434=CARTESIAN_POINT('Ctrl Pts',(-15.692684668388,0.00062535055359525,
7.8221256477177));
#233435=CARTESIAN_POINT('Ctrl Pts',(-15.6912369429278,-1.95987891580244,
7.66067764228838));
#233436=CARTESIAN_POINT('Ctrl Pts',(-14.6785846656734,-7.45773510505612,
7.2080487320541));
#233437=CARTESIAN_POINT('Ctrl Pts',(-8.43400913810671,-14.6926849060294,
6.46424153344442));
#233438=CARTESIAN_POINT('Ctrl Pts',(2.60119681178921,-16.7402643302279,
5.59069423912929));
#233439=CARTESIAN_POINT('Ctrl Pts',(12.495636059766,-11.4404623094759,4.71714577753165));
#233440=CARTESIAN_POINT('Ctrl Pts',(16.9034496030769,-1.11814161894887,
3.8436028947476));
#233441=CARTESIAN_POINT('Ctrl Pts',(14.404479124948,7.86346176176988,3.11789031868895));
#233442=CARTESIAN_POINT('Ctrl Pts',(10.641693209483,11.6636979634927,2.68335291793164));
#233443=CARTESIAN_POINT('Ctrl Pts',(9.23370578784441,12.6881479209448,2.53999869348882));
#233444=CARTESIAN_POINT('',(-15.7761511834276,6.50821197184534,99.06));
#233445=CARTESIAN_POINT('Ctrl Pts',(-15.7761511834276,6.50821197184523,
99.06));
#233446=CARTESIAN_POINT('Ctrl Pts',(-15.7662384556053,6.49713099900242,
99.06));
#233447=CARTESIAN_POINT('Ctrl Pts',(-15.7547290105706,6.48793353505638,
99.06));
#233448=CARTESIAN_POINT('Ctrl Pts',(-15.7292778279913,6.47569236628461,
99.06));
#233449=CARTESIAN_POINT('Ctrl Pts',(-15.7164980513578,6.47250688706071,
99.06));
#233450=CARTESIAN_POINT('Ctrl Pts',(-15.6866058129045,6.47039978581244,
99.06));
#233451=CARTESIAN_POINT('Ctrl Pts',(-15.6698923591798,6.47274104181479,
99.06));
#233452=CARTESIAN_POINT('Ctrl Pts',(-15.6249044441601,6.48473365535822,
99.06));
#233453=CARTESIAN_POINT('Ctrl Pts',(-15.5960016847057,6.49937012881191,
99.06));
#233454=CARTESIAN_POINT('Ctrl Pts',(-15.5107387533545,6.55159481360005,
99.06));
#233455=CARTESIAN_POINT('Ctrl Pts',(-15.4445248388968,6.60896431200056,
99.06));
#233456=CARTESIAN_POINT('Ctrl Pts',(-15.1567074074675,6.89845154876126,
99.06));
#233457=CARTESIAN_POINT('Ctrl Pts',(-14.8740218215795,7.27186841021587,
99.0600000000004));
#233458=CARTESIAN_POINT('Ctrl Pts',(-14.1142436901638,8.26474584897379,
99.0600000000004));
#233459=CARTESIAN_POINT('Ctrl Pts',(-13.6083782530004,8.92071475904731,
99.0599999999848));
#233460=CARTESIAN_POINT('Ctrl Pts',(-12.0334441425505,10.6768476063991,
99.0599999999848));
#233461=CARTESIAN_POINT('Ctrl Pts',(-10.646693124359,12.0273189684871,99.0599999975801));
#233462=CARTESIAN_POINT('Ctrl Pts',(-6.78302320087687,14.3733215264761,
99.0599999975801));
#233463=CARTESIAN_POINT('Ctrl Pts',(-4.66407846058479,15.1560365909804,
99.06));
#233464=CARTESIAN_POINT('Ctrl Pts',(-2.44269889111287,15.5059765886369,
99.06));
#233465=CARTESIAN_POINT('Ctrl Pts',(-6.55342263084966,15.7574241609929,
2.53999999979102));
#233466=CARTESIAN_POINT('Ctrl Pts',(-3.01007494805542,17.2309812302155,
2.83089046964272));
#233467=CARTESIAN_POINT('Ctrl Pts',(1.04171719719052,17.4646787331352,3.12177344440182));
#233468=CARTESIAN_POINT('Ctrl Pts',(4.72456569432827,16.4043068353941,3.41265896059592));
#233469=CARTESIAN_POINT('Ctrl Pts',(8.41116381412857,15.3428553400259,3.70384063638622));
#233470=CARTESIAN_POINT('Ctrl Pts',(11.7280666373582,12.9846980379215,3.99502485878918));
#233471=CARTESIAN_POINT('Ctrl Pts',(13.9430399473613,9.84988268656546,4.28620694088383));
#233472=CARTESIAN_POINT('Ctrl Pts',(16.1580132573645,6.71506733520942,4.57738902297847));
#233473=CARTESIAN_POINT('Ctrl Pts',(17.2710570541411,2.80359393460176,4.86856896476479));
#233474=CARTESIAN_POINT('Ctrl Pts',(17.0398678223177,-1.02718305364547,
5.15974941612196));
#233475=CARTESIAN_POINT('Ctrl Pts',(16.8086785904942,-4.8579600418927,5.45092986747913));
#233476=CARTESIAN_POINT('Ctrl Pts',(15.2332563300708,-8.6080406177795,5.74211082840714));
#233477=CARTESIAN_POINT('Ctrl Pts',(12.6583470009923,-11.4538915509435,
6.03329271913743));
#233478=CARTESIAN_POINT('Ctrl Pts',(10.0834376719137,-14.2997424841076,
6.32447460986771));
#233479=CARTESIAN_POINT('Ctrl Pts',(6.50904127418002,-16.2413637745489,
6.61565743040026));
#233480=CARTESIAN_POINT('Ctrl Pts',(2.72013833779325,-16.8528843605388,
6.90684005638572));
#233481=CARTESIAN_POINT('Ctrl Pts',(-1.0687645985935,-17.4644049465288,
7.19802268237118));
#233482=CARTESIAN_POINT('Ctrl Pts',(-5.07217407363334,-16.7458248280673,
7.48920511380956));
#233483=CARTESIAN_POINT('Ctrl Pts',(-8.41174490895927,-14.8547338837774,
7.78038634408972));
#233484=CARTESIAN_POINT('Ctrl Pts',(-11.7513157442852,-12.9636429394875,
8.07156757436989));
#233485=CARTESIAN_POINT('Ctrl Pts',(-14.4270479398972,-9.90004116936899,
8.36274760349185));
#233486=CARTESIAN_POINT('Ctrl Pts',(-15.8515717853942,-6.33633345834488,
8.65392835302007));
#233487=CARTESIAN_POINT('Ctrl Pts',(-17.2760956308912,-2.77262574732077,
8.94510910254829));
#233488=CARTESIAN_POINT('Ctrl Pts',(-17.4494111262732,1.29118790460897,
9.23629057248276));
#233489=CARTESIAN_POINT('Ctrl Pts',(-16.3335776058709,4.96326599493257,
9.52747289592897));
#233490=CARTESIAN_POINT('Ctrl Pts',(-15.2177440854686,8.63534408525619,
9.81865521937517));
#233491=CARTESIAN_POINT('Ctrl Pts',(-12.812761549282,11.9156866139737,10.1098383963331));
#233492=CARTESIAN_POINT('Ctrl Pts',(-9.64632683579025,14.0843615586266,
10.4010207600468));
#233493=CARTESIAN_POINT('Ctrl Pts',(-6.47989212229853,16.2530365032795,
10.6922031237605));
#233494=CARTESIAN_POINT('Ctrl Pts',(-2.55200523150173,17.3100438638678,
10.9833846742299));
#233495=CARTESIAN_POINT('Ctrl Pts',(1.27509690717972,17.0233803878995,11.2745654757528));
#233496=CARTESIAN_POINT('Ctrl Pts',(5.10219904586118,16.7367169119313,11.5657462772757));
#233497=CARTESIAN_POINT('Ctrl Pts',(8.82851643242728,15.1063825994065,11.856926329852));
#233498=CARTESIAN_POINT('Ctrl Pts',(11.6366258899697,12.4902714133985,12.1481074728218));
#233499=CARTESIAN_POINT('Ctrl Pts',(14.4447353475121,9.87416022739043,12.4392886157916));
#233500=CARTESIAN_POINT('Ctrl Pts',(16.3346368760309,6.27227216789917,12.7304708491548));
#233501=CARTESIAN_POINT('Ctrl Pts',(16.890866667366,2.47488463650746,13.0216535068294));
#233502=CARTESIAN_POINT('Ctrl Pts',(17.4470964587011,-1.32250289488425,
13.312836164504));
#233503=CARTESIAN_POINT('Ctrl Pts',(16.6696545128526,-5.31538989817643,
13.60401924649));
#233504=CARTESIAN_POINT('Ctrl Pts',(14.7304751173106,-8.62704068192826,
13.8952010997669));
#233505=CARTESIAN_POINT('Ctrl Pts',(12.7912957217687,-11.9386914656801,
14.1863829530438));
#233506=CARTESIAN_POINT('Ctrl Pts',(9.69037887653331,-14.5691060298916,
14.4775635776116));
#233507=CARTESIAN_POINT('Ctrl Pts',(6.10573315433339,-15.9418318111101,
14.7687442371226));
#233508=CARTESIAN_POINT('Ctrl Pts',(2.52108743213347,-17.3145575923287,
15.0599248966336));
#233509=CARTESIAN_POINT('Ctrl Pts',(-1.54728716703102,-17.4295945905542,
15.3511055910877));
#233510=CARTESIAN_POINT('Ctrl Pts',(-5.2013611664139,-16.2600548495333,
15.6422871632777));
#233511=CARTESIAN_POINT('Ctrl Pts',(-8.85543516579679,-15.0905151085124,
15.9334687354676));
#233512=CARTESIAN_POINT('Ctrl Pts',(-12.0952085653981,-12.6363986282451,
16.2246511853934));
#233513=CARTESIAN_POINT('Ctrl Pts',(-14.2219502078251,-9.43963019194207,
16.5158332887461));
#233514=CARTESIAN_POINT('Ctrl Pts',(-15.6397779694431,-7.30845123440673,
16.7099546909812));
#233515=CARTESIAN_POINT('Ctrl Pts',(-16.5629249500948,-4.84720474085554,
16.9040759391839));
#233516=CARTESIAN_POINT('Ctrl Pts',(-16.9084876645841,-2.30938848143531,
17.0981971275791));
#233517=CARTESIAN_POINT('Ctrl Pts',(-17.2540503790733,0.228427777984921,
17.2923183159742));
#233518=CARTESIAN_POINT('Ctrl Pts',(-17.0220288274,2.84281380327415,17.4864394445618));
#233519=CARTESIAN_POINT('Ctrl Pts',(-16.2308315108145,5.27730262671519,
17.6805606344056));
#233520=CARTESIAN_POINT('Ctrl Pts',(-15.4396341942289,7.71179145015621,
17.8746818242494));
#233521=CARTESIAN_POINT('Ctrl Pts',(-14.0892611127311,9.966383071749,18.0688030753493));
#233522=CARTESIAN_POINT('Ctrl Pts',(-12.3164482001045,11.8144637442898,
18.2629241060158));
#233523=CARTESIAN_POINT('Ctrl Pts',(-10.5436352874779,13.6625444168306,
18.4570451366824));
#233524=CARTESIAN_POINT('Ctrl Pts',(-8.34838254372257,15.1041141403195,
18.6511659469154));
#233525=CARTESIAN_POINT('Ctrl Pts',(-5.94878160602843,15.9964314017626,
18.8452869829606));
#233526=CARTESIAN_POINT('Ctrl Pts',(-3.54918066833431,16.8887486632057,
19.0394080190057));
#233527=CARTESIAN_POINT('Ctrl Pts',(-0.945231536701398,17.231813462603,
19.2335292808629));
#233528=CARTESIAN_POINT('Ctrl Pts',(1.60426384186014,16.9912242904725,19.4276504807724));
#233529=CARTESIAN_POINT('Ctrl Pts',(4.15375922042165,16.7506351183419,19.621771680682));
#233530=CARTESIAN_POINT('Ctrl Pts',(6.64880084591181,15.9263919746835,19.8158928186438));
#233531=CARTESIAN_POINT('Ctrl Pts',(8.83877408914081,14.6003814200954,20.0100142321944));
#233532=CARTESIAN_POINT('Ctrl Pts',(11.0287473323698,13.2743708655072,20.2041356457449));
#233533=CARTESIAN_POINT('Ctrl Pts',(12.9136521933377,11.4465928999893,20.3982573348841));
#233534=CARTESIAN_POINT('Ctrl Pts',(14.3097423398407,9.29969739936366,20.5923781755674));
#233535=CARTESIAN_POINT('Ctrl Pts',(15.7058324863437,7.15280189873802,20.7864990162508));
#233536=CARTESIAN_POINT('Ctrl Pts',(16.6131079183819,4.6867888630046,20.9806190084782));
#233537=CARTESIAN_POINT('Ctrl Pts',(16.9333246686273,2.14684922902711,21.1747397263315));
#233538=CARTESIAN_POINT('Ctrl Pts',(17.3602803356212,-1.23973694960954,
21.4335673501358));
#233539=CARTESIAN_POINT('Ctrl Pts',(16.7435761238724,-4.75774819179122,
21.6923962639416));
#233540=CARTESIAN_POINT('Ctrl Pts',(15.1861112505371,-7.7934752765566,21.9512243069713));
#233541=CARTESIAN_POINT('Ctrl Pts',(13.6286463772018,-10.829202361322,22.210052350001));
#233542=CARTESIAN_POINT('Ctrl Pts',(11.13042084228,-13.382645288671,22.4688795222546));
#233543=CARTESIAN_POINT('Ctrl Pts',(8.1292549580661,-15.0087532077032,22.7277079826533));
#233544=CARTESIAN_POINT('Ctrl Pts',(5.12808907385218,-16.6348611267354,
22.9865364430521));
#233545=CARTESIAN_POINT('Ctrl Pts',(1.62398284034616,-17.3336340374508,
23.2453661915959));
#233546=CARTESIAN_POINT('Ctrl Pts',(-1.76940178669335,-16.977960817959,
23.5041949455911));
#233547=CARTESIAN_POINT('Ctrl Pts',(-5.58695949211279,-16.5778284460307,
23.7953772938357));
#233548=CARTESIAN_POINT('Ctrl Pts',(-9.26438516434805,-14.843162690559,
24.0865583833546));
#233549=CARTESIAN_POINT('Ctrl Pts',(-11.995101521991,-12.1473121306982,
24.3777390534123));
#233550=CARTESIAN_POINT('Ctrl Pts',(-14.725817879634,-9.45146157083734,
24.66891972347));
#233551=CARTESIAN_POINT('Ctrl Pts',(-16.5098249226847,-5.79442620658733,
24.9600999740666));
#233552=CARTESIAN_POINT('Ctrl Pts',(-16.9555350138733,-1.98212662929076,
25.2512815031888));
#233553=CARTESIAN_POINT('Ctrl Pts',(-17.401245105062,1.83017294800586,25.5424630323109));
#233554=CARTESIAN_POINT('Ctrl Pts',(-16.5086582443886,5.79773673834904,
25.8336458399585));
#233555=CARTESIAN_POINT('Ctrl Pts',(-14.4736691555476,9.05148104316749,
26.1248285614463));
#233556=CARTESIAN_POINT('Ctrl Pts',(-12.4386800667066,12.3052253479859,
26.4160112829341));
#233557=CARTESIAN_POINT('Ctrl Pts',(-9.26128874969791,14.8451501672796,
26.707193918262));
#233558=CARTESIAN_POINT('Ctrl Pts',(-5.63884083494826,16.1129690368093,
26.9983753711384));
#233559=CARTESIAN_POINT('Ctrl Pts',(-2.01639292019863,17.380787906339,27.2895568240148));
#233560=CARTESIAN_POINT('Ctrl Pts',(2.05111159229203,17.3765008261047,27.5807370944397));
#233561=CARTESIAN_POINT('Ctrl Pts',(5.67101414624704,16.1015065395233,27.8719177502562));
#233562=CARTESIAN_POINT('Ctrl Pts',(9.29091670020209,14.8265122529418,28.1630984060728));
#233563=CARTESIAN_POINT('Ctrl Pts',(12.4632172956215,12.2808107600131,28.4542794472811));
#233564=CARTESIAN_POINT('Ctrl Pts',(14.4917013731823,9.0228411824157,28.7454615382607));
#233565=CARTESIAN_POINT('Ctrl Pts',(16.520185450743,5.76487160481831,29.0366436292403));
#233566=CARTESIAN_POINT('Ctrl Pts',(17.4048530104451,1.79463394255223,29.3278267699912));
#233567=CARTESIAN_POINT('Ctrl Pts',(16.9515385336892,-2.01639298798738,
29.6190093116685));
#233568=CARTESIAN_POINT('Ctrl Pts',(16.4982240569333,-5.82741991852697,
29.9101918533458));
#233569=CARTESIAN_POINT('Ctrl Pts',(14.7069275437196,-9.47923611734016,
30.2013737959496));
#233570=CARTESIAN_POINT('Ctrl Pts',(11.970797474148,-12.1704751265568,30.4925547645424));
#233571=CARTESIAN_POINT('Ctrl Pts',(9.23466740457642,-14.8617141357735,
30.7837357331353));
#233572=CARTESIAN_POINT('Ctrl Pts',(5.55370377864706,-16.5923759553937,
31.0749157277172));
#233573=CARTESIAN_POINT('Ctrl Pts',(1.73573081282681,-16.9825903236869,
31.3660966682422));
#233574=CARTESIAN_POINT('Ctrl Pts',(-2.08224215299341,-17.3728046919801,
31.6572776087673));
#233575=CARTESIAN_POINT('Ctrl Pts',(-6.03722445870448,-16.4225716089463,
31.9484594952354));
#233576=CARTESIAN_POINT('Ctrl Pts',(-9.26122949447581,-14.3404870391277,
32.2396420162625));
#233577=CARTESIAN_POINT('Ctrl Pts',(-12.4852345302471,-12.2584024693091,
32.5308245372896));
#233578=CARTESIAN_POINT('Ctrl Pts',(-14.9782622960787,-9.04446641270565,
32.8220076928756));
#233579=CARTESIAN_POINT('Ctrl Pts',(-16.1931593311932,-5.40393230823729,
33.1131898163974));
#233580=CARTESIAN_POINT('Ctrl Pts',(-17.4080563663077,-1.76339820376894,
33.4043719399193));
#233581=CARTESIAN_POINT('Ctrl Pts',(-17.3448226707051,2.3037339485644,33.6955530313771));
#233582=CARTESIAN_POINT('Ctrl Pts',(-16.0173736505657,5.90466242046748,
33.9867337019605));
#233583=CARTESIAN_POINT('Ctrl Pts',(-14.6899246304264,9.50559089237059,
34.2779143725439));
#233584=CARTESIAN_POINT('Ctrl Pts',(-12.0982602857502,12.6403156838434,
34.5690946222528));
#233585=CARTESIAN_POINT('Ctrl Pts',(-8.81110457742201,14.6212927333522,
34.8602760327));
#233586=CARTESIAN_POINT('Ctrl Pts',(-5.5239488690938,16.602269782861,35.1514574431471));
#233587=CARTESIAN_POINT('Ctrl Pts',(-1.5413017971135,17.4294990904057,35.4426400143325));
#233588=CARTESIAN_POINT('Ctrl Pts',(2.26270228568441,16.920621791507,35.7338227442341));
#233589=CARTESIAN_POINT('Ctrl Pts',(6.0667063684823,16.4117444926083,36.0250054741358));
#233590=CARTESIAN_POINT('Ctrl Pts',(9.69206746209785,14.5667605872661,36.3161883627538));
#233591=CARTESIAN_POINT('Ctrl Pts',(12.3432683056811,11.7921329474451,36.6073699080309));
#233592=CARTESIAN_POINT('Ctrl Pts',(14.9944691492644,9.01750530762409,36.8985514533081));
#233593=CARTESIAN_POINT('Ctrl Pts',(16.6715097428155,5.31323393332429,37.1897316552444));
#233594=CARTESIAN_POINT('Ctrl Pts',(17.0060927382054,1.48927449537513,37.4809123666984));
#233595=CARTESIAN_POINT('Ctrl Pts',(17.3406757335952,-2.33468494257406,
37.7720930781524));
#233596=CARTESIAN_POINT('Ctrl Pts',(16.3328011308238,-6.27833244417254,
38.0632742991241));
#233597=CARTESIAN_POINT('Ctrl Pts',(14.2042044877168,-9.47008571524069,
38.3544560473045));
#233598=CARTESIAN_POINT('Ctrl Pts',(12.0756078446097,-12.6618389863088,
38.6456377954849));
#233599=CARTESIAN_POINT('Ctrl Pts',(8.82628916116705,-15.1016980268466,
38.936820070874));
#233600=CARTESIAN_POINT('Ctrl Pts',(5.16761832494579,-16.2683553172788,
39.2280027045081));
#233601=CARTESIAN_POINT('Ctrl Pts',(2.72850443413155,-17.0461268442337,
39.4221244602641));
#233602=CARTESIAN_POINT('Ctrl Pts',(0.107456253193478,-17.2580309266972,
39.6162463752402));
#233603=CARTESIAN_POINT('Ctrl Pts',(-2.42702761252143,-16.8925622757049,
39.8103674283212));
#233604=CARTESIAN_POINT('Ctrl Pts',(-4.96151147823629,-16.5270936247127,
40.0044884814023));
#233605=CARTESIAN_POINT('Ctrl Pts',(-7.40943102872797,-15.5842522402647,
40.1986086725883));
#233606=CARTESIAN_POINT('Ctrl Pts',(-9.5340380351199,-14.1549063369677,
40.3927291632586));
#233607=CARTESIAN_POINT('Ctrl Pts',(-11.6586450415118,-12.7255604336707,
40.5868496539289));
#233608=CARTESIAN_POINT('Ctrl Pts',(-13.4599395038039,-10.8097100115247,
40.7809704440835));
#233609=CARTESIAN_POINT('Ctrl Pts',(-14.7467388608972,-8.59643911283553,
40.97509127902));
#233610=CARTESIAN_POINT('Ctrl Pts',(-16.6769378965371,-5.27653276480173,
41.2662725314249));
#233611=CARTESIAN_POINT('Ctrl Pts',(-17.4495229454795,-1.28743034454583,
41.5574538845893));
#233612=CARTESIAN_POINT('Ctrl Pts',(-16.8865289481569,2.50746799361776,
41.8486362261602));
#233613=CARTESIAN_POINT('Ctrl Pts',(-16.3235349508342,6.30236633178126,
42.1398185677312));
#233614=CARTESIAN_POINT('Ctrl Pts',(-14.4249619072465,9.90306058785244,
42.4310018977087));
#233615=CARTESIAN_POINT('Ctrl Pts',(-11.6112855410875,12.514138699323,42.7221841790938));
#233616=CARTESIAN_POINT('Ctrl Pts',(-8.79760917492858,15.1252168107936,
43.0133664604789));
#233617=CARTESIAN_POINT('Ctrl Pts',(-5.06882948619839,16.7466787776636,
43.3045476932715));
#233618=CARTESIAN_POINT('Ctrl Pts',(-1.24130915870494,17.0254777459672,
43.5957283864248));
#233619=CARTESIAN_POINT('Ctrl Pts',(2.58621116878851,17.3042767142707,43.8869090795781));
#233620=CARTESIAN_POINT('Ctrl Pts',(6.51247213504523,16.2404126840078,44.178089233092));
#233621=CARTESIAN_POINT('Ctrl Pts',(9.67458982903378,14.0654268072039,44.4692705452502));
#233622=CARTESIAN_POINT('Ctrl Pts',(12.8367075230223,11.8904409304,44.7604518574084));
#233623=CARTESIAN_POINT('Ctrl Pts',(15.2346819447427,8.60433320705493,45.0516343282109));
#233624=CARTESIAN_POINT('Ctrl Pts',(16.3432602591345,4.93025681882112,45.3428169995725));
#233625=CARTESIAN_POINT('Ctrl Pts',(17.4518385735262,1.2561804305873,45.6339996709341));
#233626=CARTESIAN_POINT('Ctrl Pts',(17.2710207805893,-2.80586462253537,
45.9251825428548));
#233627=CARTESIAN_POINT('Ctrl Pts',(15.8391564669522,-6.36730273605103,
46.2163642914264));
#233628=CARTESIAN_POINT('Ctrl Pts',(14.4072921533151,-9.92874084956669,
46.5075460399981));
#233629=CARTESIAN_POINT('Ctrl Pts',(11.7243813189778,-12.9895720234754,
46.7987266652208));
#233630=CARTESIAN_POINT('Ctrl Pts',(8.38162479313014,-14.8726273723342,
47.0899072077156));
#233631=CARTESIAN_POINT('Ctrl Pts',(5.03886826728245,-16.755682721193,47.3810877502104));
#233632=CARTESIAN_POINT('Ctrl Pts',(1.03626604992442,-17.460962245002,47.6722682099774));
#233633=CARTESIAN_POINT('Ctrl Pts',(-2.75361815068896,-16.8458907157682,
47.9634508081522));
#233634=CARTESIAN_POINT('Ctrl Pts',(-5.2802076177645,-16.4358430296122,
48.1575725402687));
#233635=CARTESIAN_POINT('Ctrl Pts',(-7.71225574406471,-15.438972653215,
48.3516952227886));
#233636=CARTESIAN_POINT('Ctrl Pts',(-9.80777940808846,-13.9661398532385,
48.5458165880221));
#233637=CARTESIAN_POINT('Ctrl Pts',(-11.9033030721123,-12.493307053262,
48.7399379532555));
#233638=CARTESIAN_POINT('Ctrl Pts',(-13.6623022738597,-10.5445118297062,
48.9340580012025));
#233639=CARTESIAN_POINT('Ctrl Pts',(-14.9086728844773,-8.30864627355733,
49.1281785815472));
#233640=CARTESIAN_POINT('Ctrl Pts',(-16.1550434950949,-6.07278071740849,
49.322299161892));
#233641=CARTESIAN_POINT('Ctrl Pts',(-16.8887855145827,-3.54984482866652,
49.5164202746346));
#233642=CARTESIAN_POINT('Ctrl Pts',(-17.0377283485743,-0.992945077485518,
49.7105416364191));
#233643=CARTESIAN_POINT('Ctrl Pts',(-17.1866711825659,1.56395467369549,
49.9046629982037));
#233644=CARTESIAN_POINT('Ctrl Pts',(-16.7508148310615,4.15481828731548,
50.0987846090301));
#233645=CARTESIAN_POINT('Ctrl Pts',(-15.7726279801205,6.52015274454408,
50.2929058262283));
#233646=CARTESIAN_POINT('Ctrl Pts',(-14.7944411291796,8.88548720177271,
50.4870270434265));
#233647=CARTESIAN_POINT('Ctrl Pts',(-13.2739237788022,11.0252925026098,
50.6811478669963));
#233648=CARTESIAN_POINT('Ctrl Pts',(-11.3637982208011,12.7316929561096,
50.8752687638032));
#233649=CARTESIAN_POINT('Ctrl Pts',(-9.45367266280003,14.4380934096093,
51.0693896606102));
#233650=CARTESIAN_POINT('Ctrl Pts',(-7.1539388971754,15.7110890157717,51.2635106306542));
#233651=CARTESIAN_POINT('Ctrl Pts',(-4.69209222527792,16.412003857872,51.4576318594516));
#233652=CARTESIAN_POINT('Ctrl Pts',(-0.999322217431688,17.4633761210224,
51.7488137026476));
#233653=CARTESIAN_POINT('Ctrl Pts',(3.05820182952828,17.2275666650329,52.0399961280385));
#233654=CARTESIAN_POINT('Ctrl Pts',(6.59708642842255,15.7455561732194,52.331178279913));
#233655=CARTESIAN_POINT('Ctrl Pts',(10.1359710273169,14.2635456814059,52.6223604317876));
#233656=CARTESIAN_POINT('Ctrl Pts',(13.1562161781456,11.5353341537681,52.9135423101457));
#233657=CARTESIAN_POINT('Ctrl Pts',(14.9921673547849,8.16434786885331,53.2047231782068));
#233658=CARTESIAN_POINT('Ctrl Pts',(16.8281185314242,4.79336158393852,53.4959040462678));
#233659=CARTESIAN_POINT('Ctrl Pts',(17.4797757338743,0.779600541746703,
53.7870839040317));
#233660=CARTESIAN_POINT('Ctrl Pts',(16.8054658310413,-2.99829052462185,
54.0782650392994));
#233661=CARTESIAN_POINT('Ctrl Pts',(16.1311559282083,-6.7761815909904,54.3694461745671));
#233662=CARTESIAN_POINT('Ctrl Pts',(14.1308789200921,-10.3182026815355,
54.6606285873387));
#233663=CARTESIAN_POINT('Ctrl Pts',(11.2429880214909,-12.8460059572982,
54.9518112559596));
#233664=CARTESIAN_POINT('Ctrl Pts',(8.35509712288968,-15.3738092330609,
55.2429939245805));
#233665=CARTESIAN_POINT('Ctrl Pts',(4.57959233380333,-16.8873946940412,
55.5341768490507));
#233666=CARTESIAN_POINT('Ctrl Pts',(0.745298420594166,-17.0547899448577,
55.8253587044444));
#233667=CARTESIAN_POINT('Ctrl Pts',(-3.08899549261504,-17.2221851956742,
56.1165405598381));
#233668=CARTESIAN_POINT('Ctrl Pts',(-6.98207852994717,-16.0433902363271,
56.4077213461553));
#233669=CARTESIAN_POINT('Ctrl Pts',(-10.0794545229024,-13.7775950736604,
56.6989019262596));
#233670=CARTESIAN_POINT('Ctrl Pts',(-13.1768305158576,-11.5117999109936,
56.9900825063639));
#233671=CARTESIAN_POINT('Ctrl Pts',(-15.4784994644359,-8.15900454500732,
57.2812628802552));
#233672=CARTESIAN_POINT('Ctrl Pts',(-16.4798232295783,-4.45362740657264,
57.5724446497627));
#233673=CARTESIAN_POINT('Ctrl Pts',(-17.4811469947208,-0.748250268137926,
57.8636264192701));
#233674=CARTESIAN_POINT('Ctrl Pts',(-17.1821255764274,3.30970864274503,
58.1548095843938));
#233675=CARTESIAN_POINT('Ctrl Pts',(-15.6471960841719,6.82657327995193,
58.4459921706733));
#233676=CARTESIAN_POINT('Ctrl Pts',(-14.1122665919164,10.3434379171588,
58.7371747569528));
#233677=CARTESIAN_POINT('Ctrl Pts',(-11.3414290256988,13.3192082806895,
59.0283567643881));
#233678=CARTESIAN_POINT('Ctrl Pts',(-7.94516562642722,15.107994597991,59.3195378849404));
#233679=CARTESIAN_POINT('Ctrl Pts',(-6.24703392679141,16.0023877566417,
59.4651284452165));
#233680=CARTESIAN_POINT('Ctrl Pts',(-4.39254576889201,16.6000349037351,
59.6107187837719));
#233681=CARTESIAN_POINT('Ctrl Pts',(-2.49127447454588,16.8806258081676,
59.7563090413114));
#233682=CARTESIAN_POINT('Ctrl Pts',(-0.590003180199754,17.1612167126,59.9018992988509));
#233683=CARTESIAN_POINT('Ctrl Pts',(1.35805125059311,17.1247513743715,60.0474894753746));
#233684=CARTESIAN_POINT('Ctrl Pts',(3.24214895560009,16.7590347632617,60.193079898019));
#233685=CARTESIAN_POINT('Ctrl Pts',(7.01034436561405,16.027601541042,60.4842607433076));
#233686=CARTESIAN_POINT('Ctrl Pts',(10.5227128724842,13.9791632272969,60.7754425730791));
#233687=CARTESIAN_POINT('Ctrl Pts',(13.0081209834489,11.0556173737019,61.0666249617741));
#233688=CARTESIAN_POINT('Ctrl Pts',(15.4935290944136,8.13207152010687,61.3578073504691));
#233689=CARTESIAN_POINT('Ctrl Pts',(16.9519768094728,4.33341812666177,61.6489902980876));
#233690=CARTESIAN_POINT('Ctrl Pts',(17.0637444857162,0.49677965006957,61.9401726823877));
#233691=CARTESIAN_POINT('Ctrl Pts',(17.1755121619595,-3.33985882652267,
62.2313550666877));
#233692=CARTESIAN_POINT('Ctrl Pts',(15.940599799387,-7.21448238626213,62.5225368876693));
#233693=CARTESIAN_POINT('Ctrl Pts',(13.6297501213074,-10.2784931269537,
62.8137177724002));
#233694=CARTESIAN_POINT('Ctrl Pts',(11.3189004432278,-13.3425038676453,
63.1048986571311));
#233695=CARTESIAN_POINT('Ctrl Pts',(7.93211344964108,-15.5959017892889,
63.3960786056113));
#233696=CARTESIAN_POINT('Ctrl Pts',(4.21302869379429,-16.5431394773435,
63.6872596571332));
#233697=CARTESIAN_POINT('Ctrl Pts',(0.493943937947504,-17.4903771653982,
63.9784407086551));
#233698=CARTESIAN_POINT('Ctrl Pts',(-3.5574385801592,-17.1314546198637,
64.2696228632186));
#233699=CARTESIAN_POINT('Ctrl Pts',(-7.05260251146994,-15.545887968761,
64.5608054710047));
#233700=CARTESIAN_POINT('Ctrl Pts',(-10.5477664427807,-13.9603213176583,
64.8519880787908));
#233701=CARTESIAN_POINT('Ctrl Pts',(-13.4867117872953,-11.1481105609872,
65.1431711397994));
#233702=CARTESIAN_POINT('Ctrl Pts',(-15.2232587691949,-7.72559818121371,
65.4343531183019));
#233703=CARTESIAN_POINT('Ctrl Pts',(-16.9598057510944,-4.30308580144023,
65.7255350968043));
#233704=CARTESIAN_POINT('Ctrl Pts',(-17.4939543703788,-0.27027179856432,
66.0167159928006));
#233705=CARTESIAN_POINT('Ctrl Pts',(-16.7107454126721,3.48643442699831,
66.3078966096291));
#233706=CARTESIAN_POINT('Ctrl Pts',(-15.9275364549655,7.24314065256099,
66.5990772264575));
#233707=CARTESIAN_POINT('Ctrl Pts',(-13.8269699202677,10.7237391008104,
66.890257564118));
#233708=CARTESIAN_POINT('Ctrl Pts',(-10.8656199641266,13.1668621228054,
67.1814391543385));
#233709=CARTESIAN_POINT('Ctrl Pts',(-7.90427000798561,15.6099851448003,
67.4726207445589));
#233710=CARTESIAN_POINT('Ctrl Pts',(-4.0821366304012,17.0156327405408,67.7638035873392));
#233711=CARTESIAN_POINT('Ctrl Pts',(-0.247251362333128,17.0702010934869,
68.0549863209339));
#233712=CARTESIAN_POINT('Ctrl Pts',(3.58763390573499,17.1247694464329,68.3461690545285));
#233713=CARTESIAN_POINT('Ctrl Pts',(7.43527106428688,15.8282585565845,68.6373516789374));
#233714=CARTESIAN_POINT('Ctrl Pts',(10.4740272969286,13.476942396165,68.9285323611337));
#233715=CARTESIAN_POINT('Ctrl Pts',(11.8245856225472,12.431912991534,69.0579459976655));
#233716=CARTESIAN_POINT('Ctrl Pts',(13.0153649998378,11.1785269902471,69.1873592505502));
#233717=CARTESIAN_POINT('Ctrl Pts',(13.9910199325466,9.77722263296584,69.3167730403319));
#233718=CARTESIAN_POINT('Ctrl Pts',(15.9423297979641,6.97461391840333,69.5756006198954));
#233719=CARTESIAN_POINT('Ctrl Pts',(17.0331418850541,3.58033177986346,69.8344303470466));
#233720=CARTESIAN_POINT('Ctrl Pts',(17.0690697977512,0.168158536763804,
70.0932581865135));
#233721=CARTESIAN_POINT('Ctrl Pts',(17.0960157322741,-2.39097139556095,
70.2873790661136));
#233722=CARTESIAN_POINT('Ctrl Pts',(16.529589318701,-4.96016507420058,70.4814988838913));
#233723=CARTESIAN_POINT('Ctrl Pts',(15.4368240074366,-7.27702022006251,
70.6756200817347));
#233724=CARTESIAN_POINT('Ctrl Pts',(14.3440586961722,-9.59387536592445,
70.869741279578));
#233725=CARTESIAN_POINT('Ctrl Pts',(12.7249544872165,-11.6583919790086,
71.063863857487));
#233726=CARTESIAN_POINT('Ctrl Pts',(10.7347843570656,-13.2684405434351,
71.2579852200625));
#233727=CARTESIAN_POINT('Ctrl Pts',(8.74461422691468,-14.8784891078615,
71.452106582638));
#233728=CARTESIAN_POINT('Ctrl Pts',(6.38337817556858,-16.0340696236302,
71.6462267298799));
#233729=CARTESIAN_POINT('Ctrl Pts',(3.89002817242414,-16.6177963101806,
71.8403474274202));
#233730=CARTESIAN_POINT('Ctrl Pts',(1.39667816927967,-17.2015229967311,
72.0344681249605));
#233731=CARTESIAN_POINT('Ctrl Pts',(-1.22878578566325,-17.2133958540632,
72.2285893727991));
#233732=CARTESIAN_POINT('Ctrl Pts',(-3.72754194197684,-16.6544436149765,
72.4227109281614));
#233733=CARTESIAN_POINT('Ctrl Pts',(-5.94865852536667,-16.1575971802328,
72.5952634218167));
#233734=CARTESIAN_POINT('Ctrl Pts',(-8.06966030490118,-15.2097284470843,
72.7678161584536));
#233735=CARTESIAN_POINT('Ctrl Pts',(-9.92113839760012,-13.8859841239105,
72.9403687209685));
#233736=CARTESIAN_POINT('Ctrl Pts',(-10.3840079207748,-13.555048043117,
72.9835068615971));
#233737=CARTESIAN_POINT('Ctrl Pts',(-10.8300322135224,-13.200619737947,
73.0266449913432));
#233738=CARTESIAN_POINT('Ctrl Pts',(-11.2579519857877,-12.8253766050163,
73.0697826309641));
#233739=CARTESIAN_POINT('Ctrl Pts',(-11.6858717580529,-12.4501334720856,
73.112920270585));
#233740=CARTESIAN_POINT('Ctrl Pts',(-12.0956870098359,-12.0540755113942,
73.1560574200807));
#233741=CARTESIAN_POINT('Ctrl Pts',(-12.4839507057354,-11.638054829677,
73.1991947973554));
#233742=CARTESIAN_POINT('Ctrl Pts',(-14.8135328811318,-9.14193073937373,
73.4580190610031));
#233743=CARTESIAN_POINT('Ctrl Pts',(-16.3672590447188,-5.92714869213907,
73.7168515246913));
#233744=CARTESIAN_POINT('Ctrl Pts',(-16.8771216765153,-2.55316552332225,
73.975680697417));
#233745=CARTESIAN_POINT('Ctrl Pts',(-17.3869843083119,0.820817645494685,
74.2345098701427));
#233746=CARTESIAN_POINT('Ctrl Pts',(-16.8529834083179,4.35400193589369,
74.4933357519059));
#233747=CARTESIAN_POINT('Ctrl Pts',(-15.3683635921157,7.42700957828454,
74.752163776376));
#233748=CARTESIAN_POINT('Ctrl Pts',(-13.8837437759137,10.5000172206753,
75.0109918008461));
#233749=CARTESIAN_POINT('Ctrl Pts',(-11.4485050435035,13.1128482150579,
75.269821968023));
#233750=CARTESIAN_POINT('Ctrl Pts',(-8.48762254267456,14.8095360848019,
75.5286500751089));
#233751=CARTESIAN_POINT('Ctrl Pts',(-5.52674004184554,16.506223954546,75.7874781821948));
#233752=CARTESIAN_POINT('Ctrl Pts',(-2.04021377259774,17.2867686996515,
76.0463042291896));
#233753=CARTESIAN_POINT('Ctrl Pts',(1.36149823316078,17.0146235874142,76.3051319972264));
#233754=CARTESIAN_POINT('Ctrl Pts',(4.76321023891926,16.742478475177,76.5639597652632));
#233755=CARTESIAN_POINT('Ctrl Pts',(8.0801079811885,15.4176435055969,76.822789254342));
#233756=CARTESIAN_POINT('Ctrl Pts',(10.7337028308393,13.2715557766801,77.0816178074091));
#233757=CARTESIAN_POINT('Ctrl Pts',(13.3872976804901,11.1254680477634,77.3404463604762));
#233758=CARTESIAN_POINT('Ctrl Pts',(15.3775896375227,8.15812755951004,77.5992739775317));
#233759=CARTESIAN_POINT('Ctrl Pts',(16.3544336811873,4.88852066204032,77.8581014711907));
#233760=CARTESIAN_POINT('Ctrl Pts',(17.331277724852,1.61891376457052,78.1169289648498));
#233761=CARTESIAN_POINT('Ctrl Pts',(17.2946738551486,-1.95295954211568,
78.3757563351123));
#233762=CARTESIAN_POINT('Ctrl Pts',(16.2557367208299,-5.20339851845421,
78.6345850048382));
#233763=CARTESIAN_POINT('Ctrl Pts',(15.7362681536704,-6.82861800662347,
78.7639993397012));
#233764=CARTESIAN_POINT('Ctrl Pts',(14.9662162703572,-8.37347891220577,
78.8934139994299));
#233765=CARTESIAN_POINT('Ctrl Pts',(13.987853821166,-9.77380195439675,79.0228282967475));
#233766=CARTESIAN_POINT('Ctrl Pts',(13.0094913719747,-11.1741249965877,
79.1522425940651));
#233767=CARTESIAN_POINT('Ctrl Pts',(11.8228183569055,-12.4299101753873,
79.2816565289716));
#233768=CARTESIAN_POINT('Ctrl Pts',(10.4750854863914,-13.4767457069766,
79.4110704872597));
#233769=CARTESIAN_POINT('Ctrl Pts',(7.77961974536317,-15.5704167701551,
79.6698984038358));
#233770=CARTESIAN_POINT('Ctrl Pts',(4.43991458255544,-16.8282892444924,
79.9287264139386));
#233771=CARTESIAN_POINT('Ctrl Pts',(1.03298781058955,-17.0373389537971,
80.187554657731));
#233772=CARTESIAN_POINT('Ctrl Pts',(-1.23829670405446,-17.1767054266669,
80.3601068202593));
#233773=CARTESIAN_POINT('Ctrl Pts',(-3.53945748943546,-16.849928448411,
80.5326590866497));
#233774=CARTESIAN_POINT('Ctrl Pts',(-5.68582724337276,-16.0907604992134,
80.7052110818257));
#233775=CARTESIAN_POINT('Ctrl Pts',(-7.83219699731014,-15.3315925500157,
80.8777630770017));
#233776=CARTESIAN_POINT('Ctrl Pts',(-9.82377571980367,-14.1400336298764,
81.0503148009632));
#233777=CARTESIAN_POINT('Ctrl Pts',(-11.5049313422822,-12.6060804223352,
81.2228669324945));
#233778=CARTESIAN_POINT('Ctrl Pts',(-13.1860869647605,-11.0721272147942,
81.3954190640258));
#233779=CARTESIAN_POINT('Ctrl Pts',(-14.5568194872238,-9.19577971985154,
81.567971603127));
#233780=CARTESIAN_POINT('Ctrl Pts',(-15.5071250616467,-7.12722829943716,
81.740523782079));
#233781=CARTESIAN_POINT('Ctrl Pts',(-16.5762188328726,-4.80010795147087,
81.9346449834001));
#233782=CARTESIAN_POINT('Ctrl Pts',(-17.113209747985,-2.22972951032928,
82.1287657289075));
#233783=CARTESIAN_POINT('Ctrl Pts',(-17.0637247939823,0.330014689318053,
82.3228868349426));
#233784=CARTESIAN_POINT('Ctrl Pts',(-17.0142398399795,2.88975888896547,
82.5170079409776));
#233785=CARTESIAN_POINT('Ctrl Pts',(-16.3782790168618,5.43886884711849,
82.7111294075404));
#233786=CARTESIAN_POINT('Ctrl Pts',(-15.2197485254162,7.72236743881453,
82.9052505508966));
#233787=CARTESIAN_POINT('Ctrl Pts',(-14.0612180339707,10.0058660305104,
83.0993716942528));
#233788=CARTESIAN_POINT('Ctrl Pts',(-12.3801178741973,12.0237532557493,
83.2934925144025));
#233789=CARTESIAN_POINT('Ctrl Pts',(-10.3433618606705,13.5754406070151,
83.4876134640377));
#233790=CARTESIAN_POINT('Ctrl Pts',(-8.30660584714367,15.127127958281,83.6817344136729));
#233791=CARTESIAN_POINT('Ctrl Pts',(-5.91419397986316,16.2126154355739,
83.8758554927937));
#233792=CARTESIAN_POINT('Ctrl Pts',(-3.40539373403994,16.7235980041042,
84.0699767237817));
#233793=CARTESIAN_POINT('Ctrl Pts',(-0.896593488216635,17.2345805726345,
84.2640979547696));
#233794=CARTESIAN_POINT('Ctrl Pts',(1.72859513614924,17.1710582324022,84.4582193376247));
#233795=CARTESIAN_POINT('Ctrl Pts',(4.21028664548936,16.5392838866523,84.6523404271075));
#233796=CARTESIAN_POINT('Ctrl Pts',(6.69197815482932,15.9075095409025,84.8464615165902));
#233797=CARTESIAN_POINT('Ctrl Pts',(9.03017254914347,14.7074831896352,85.0405823127007));
#233798=CARTESIAN_POINT('Ctrl Pts',(10.9886653739122,13.0591143789071,85.234703398075));
#233799=CARTESIAN_POINT('Ctrl Pts',(12.9471581986811,11.4107455681791,85.4288244834493));
#233800=CARTESIAN_POINT('Ctrl Pts',(14.5259494539047,9.31403429799023,85.6229458580874));
#233801=CARTESIAN_POINT('Ctrl Pts',(15.5740218312895,6.97705863664045,85.8170667705832));
#233802=CARTESIAN_POINT('Ctrl Pts',(16.6220942086744,4.64008297529059,86.0111876830791));
#233803=CARTESIAN_POINT('Ctrl Pts',(17.1394477082205,2.0628429227798,86.2053081334327));
#233804=CARTESIAN_POINT('Ctrl Pts',(17.0623900421342,-0.4957009747513,86.3994289167309));
#233805=CARTESIAN_POINT('Ctrl Pts',(16.9468035430048,-4.33351682104783,
86.6906100916783));
#233806=CARTESIAN_POINT('Ctrl Pts',(15.4937919212026,-8.12926631863996,
86.9817920157511));
#233807=CARTESIAN_POINT('Ctrl Pts',(13.0100859327388,-11.0535482255242,
87.2729745631024));
#233808=CARTESIAN_POINT('Ctrl Pts',(10.526379944275,-13.9778301324084,87.5641571104536));
#233809=CARTESIAN_POINT('Ctrl Pts',(7.01197958914953,-16.0306444485848,
87.8553402810833));
#233810=CARTESIAN_POINT('Ctrl Pts',(3.24342804718442,-16.7601280354308,
88.1465220411991));
#233811=CARTESIAN_POINT('Ctrl Pts',(-0.525123494780685,-17.4896116222767,
88.4377038013149));
#233812=CARTESIAN_POINT('Ctrl Pts',(-4.54782622358546,-16.8957644797923,
88.7288841509167));
#233813=CARTESIAN_POINT('Ctrl Pts',(-7.94442267671169,-15.1095730525264,
89.0200647244803));
#233814=CARTESIAN_POINT('Ctrl Pts',(-11.3410191298379,-13.3233816252605,
89.3112452980438));
#233815=CARTESIAN_POINT('Ctrl Pts',(-14.1115093072856,-10.3448459132132,
89.602426095569));
#233816=CARTESIAN_POINT('Ctrl Pts',(-15.6465496306432,-6.82729957904062,
89.8936079823139));
#233817=CARTESIAN_POINT('Ctrl Pts',(-17.1815899540008,-3.30975324486801,
90.1847898690588));
#233818=CARTESIAN_POINT('Ctrl Pts',(-17.4811804232683,0.746803711429728,
90.4759728450234));
#233819=CARTESIAN_POINT('Ctrl Pts',(-16.4802379225318,4.4519018477288,90.7671554867599));
#233820=CARTESIAN_POINT('Ctrl Pts',(-15.4792954217952,8.15699998402786,
91.0583381284964));
#233821=CARTESIAN_POINT('Ctrl Pts',(-13.1778199510546,11.5106393003282,
91.3495204360048));
#233822=CARTESIAN_POINT('Ctrl Pts',(-10.0805743935833,13.776911383482,91.6407015912473));
#233823=CARTESIAN_POINT('Ctrl Pts',(-6.98332883611209,16.0431834666357,
91.9318827464899));
#233824=CARTESIAN_POINT('Ctrl Pts',(-3.0903131919102,17.2220883166429,92.2230627494666));
#233825=CARTESIAN_POINT('Ctrl Pts',(0.743921774861381,17.0548455459658,
92.514243553412));
#233826=CARTESIAN_POINT('Ctrl Pts',(4.57815674163296,16.8876027752886,92.8054243573574));
#233827=CARTESIAN_POINT('Ctrl Pts',(8.35361103097423,15.3742123839271,93.0966059622714));
#233828=CARTESIAN_POINT('Ctrl Pts',(11.2418076467047,12.8468492435972,93.3877882969742));
#233829=CARTESIAN_POINT('Ctrl Pts',(14.1300042624352,10.3194861032672,93.6789706316771));
#233830=CARTESIAN_POINT('Ctrl Pts',(16.1309432045548,6.77815021396887,93.9701536961688));
#233831=CARTESIAN_POINT('Ctrl Pts',(16.8053916535455,2.99998518609793,94.2613360744129));
#233832=CARTESIAN_POINT('Ctrl Pts',(17.4798401025361,-0.778179841773012,
94.552518452657));
#233833=CARTESIAN_POINT('Ctrl Pts',(16.8277980583977,-4.79317400821654,
94.8437001446536));
#233834=CARTESIAN_POINT('Ctrl Pts',(14.9924809647447,-8.16371398633367,
95.1348808033508));
#233835=CARTESIAN_POINT('Ctrl Pts',(13.1571638710916,-11.5342539644509,
95.4260614620479));
#233836=CARTESIAN_POINT('Ctrl Pts',(10.1385717279238,-14.2603397542416,
95.7172410874456));
#233837=CARTESIAN_POINT('Ctrl Pts',(6.59901247576271,-15.7439565421279,
96.0084224960809));
#233838=CARTESIAN_POINT('Ctrl Pts',(3.05945322360176,-17.2275733300142,
96.2996039047162));
#233839=CARTESIAN_POINT('Ctrl Pts',(-1.00107313755268,-17.4687211159961,
96.5907870965889));
#233840=CARTESIAN_POINT('Ctrl Pts',(-4.69114408172492,-16.4139656616445,
96.8819693548521));
#233841=CARTESIAN_POINT('Ctrl Pts',(-8.38121502589731,-15.3592102072927,
97.1731516131153));
#233842=CARTESIAN_POINT('Ctrl Pts',(-11.7008305530876,-13.0085515126074,
97.4643329377688));
#233843=CARTESIAN_POINT('Ctrl Pts',(-13.9219476591793,-9.87885169761454,
97.7555156057886));
#233844=CARTESIAN_POINT('Ctrl Pts',(-16.143064765271,-6.74915188262179,
98.0466982738084));
#233845=CARTESIAN_POINT('Ctrl Pts',(-17.2656834502639,-2.84041094732166,
98.3378822851944));
#233846=CARTESIAN_POINT('Ctrl Pts',(-17.0424512870766,0.991448083184454,
98.6290609022458));
#233847=CARTESIAN_POINT('Ctrl Pts',(-16.9323246674798,2.88181045649078,
98.7727073926838));
#233848=CARTESIAN_POINT('Ctrl Pts',(-16.494655280448,4.7534619065949,98.9163525702904));
#233849=CARTESIAN_POINT('Ctrl Pts',(-15.7710394340533,6.50694417297328,
99.0599984590703));
#233850=CARTESIAN_POINT('Ctrl Pts',(-18.5784656250165,0.729949902445196,
2.54));
#233851=CARTESIAN_POINT('Ctrl Pts',(-18.4138958518622,4.91853032861171,
2.83164923541163));
#233852=CARTESIAN_POINT('Ctrl Pts',(-15.1511827288445,13.1658455779264,
3.41494770623488));
#233853=CARTESIAN_POINT('Ctrl Pts',(-3.56800897331031,19.7527385232569,
4.28989541246976));
#233854=CARTESIAN_POINT('Ctrl Pts',(9.57874012671853,17.6370366852506,5.16484311870464));
#233855=CARTESIAN_POINT('Ctrl Pts',(18.5116840478284,7.75880721808868,6.03979082493951));
#233856=CARTESIAN_POINT('Ctrl Pts',(19.2923316133633,-5.53699030035419,
6.91473853117439));
#233857=CARTESIAN_POINT('Ctrl Pts',(11.5797320308197,-16.3941529132683,
7.78968623740927));
#233858=CARTESIAN_POINT('Ctrl Pts',(-1.23176681326575,-20.0335970626205,
8.66463394364416));
#233859=CARTESIAN_POINT('Ctrl Pts',(-13.5006761977865,-14.8521944243068,
9.53958164987902));
#233860=CARTESIAN_POINT('Ctrl Pts',(-19.8255528357554,-3.13184865818801,
10.4145293561139));
#233861=CARTESIAN_POINT('Ctrl Pts',(-17.4213588155919,9.96785521832093,
11.2894770623488));
#233862=CARTESIAN_POINT('Ctrl Pts',(-7.34689058549785,18.6780388689032,
12.1644247685837));
#233863=CARTESIAN_POINT('Ctrl Pts',(5.96255251411029,19.1660225925781,13.0393724748185));
#233864=CARTESIAN_POINT('Ctrl Pts',(16.6463342845064,11.2124901315506,13.9143201810534));
#233865=CARTESIAN_POINT('Ctrl Pts',(20.0017505613298,-1.67199674736029,
14.7892678872883));
#233866=CARTESIAN_POINT('Ctrl Pts',(14.5490162675391,-13.8317527582102,
15.6642155935232));
#233867=CARTESIAN_POINT('Ctrl Pts',(4.01125946999099,-19.2058487309845,
16.4419468879542));
#233868=CARTESIAN_POINT('Ctrl Pts',(-5.98580472410544,-18.2739170899947,
17.1224617705813));
#233869=CARTESIAN_POINT('Ctrl Pts',(-13.3515677433359,-13.848245812906,
17.7057602414046));
#233870=CARTESIAN_POINT('Ctrl Pts',(-18.0516081095366,-6.64113736805673,
18.2890587122278));
#233871=CARTESIAN_POINT('Ctrl Pts',(-19.1416800510681,1.8868706192862,18.8723571830511));
#233872=CARTESIAN_POINT('Ctrl Pts',(-16.4058200895581,10.0409155073189,
19.4556556538743));
#233873=CARTESIAN_POINT('Ctrl Pts',(-10.3910393967828,16.1866530578206,
20.0389541246976));
#233874=CARTESIAN_POINT('Ctrl Pts',(-2.29848566456354,19.0969783305199,
20.6222525955208));
#233875=CARTESIAN_POINT('Ctrl Pts',(6.25387958208464,18.1894113128888,21.2055510663441));
#233876=CARTESIAN_POINT('Ctrl Pts',(13.5538771342607,13.6471913109908,21.7888495371673));
#233877=CARTESIAN_POINT('Ctrl Pts',(18.150041832627,6.37413890663359,22.3721480079906));
#233878=CARTESIAN_POINT('Ctrl Pts',(19.1068071626908,-2.16620177996902,
22.9554464788139));
#233879=CARTESIAN_POINT('Ctrl Pts',(15.7920539518958,-11.6432322858075,
23.6359613614409));
#233880=CARTESIAN_POINT('Ctrl Pts',(6.51842796130248,-18.9869272135191,
24.413692655872));
#233881=CARTESIAN_POINT('Ctrl Pts',(-6.80748253328863,-18.8818166262046,
25.2886403621068));
#233882=CARTESIAN_POINT('Ctrl Pts',(-17.1251058285163,-10.4666282822309,
26.1635880683417));
#233883=CARTESIAN_POINT('Ctrl Pts',(-19.9083861762874,2.55847469099257,
27.0385357745766));
#233884=CARTESIAN_POINT('Ctrl Pts',(-13.9232359365149,14.4565300485755,
27.9134834808115));
#233885=CARTESIAN_POINT('Ctrl Pts',(-1.80965291669934,19.9894041790178,
28.7884311870463));
#233886=CARTESIAN_POINT('Ctrl Pts',(11.1021340222401,16.7221245764028,29.6633788932813));
#233887=CARTESIAN_POINT('Ctrl Pts',(19.1240422899486,6.09011921748292,30.5383265995161));
#233888=CARTESIAN_POINT('Ctrl Pts',(18.7287378723913,-7.21885124157286,
31.413274305751));
#233889=CARTESIAN_POINT('Ctrl Pts',(10.0819651095162,-17.3583650227726,
32.2882220119859));
#233890=CARTESIAN_POINT('Ctrl Pts',(-0.813283388526348,-19.423202815537,
33.0173451005149));
#233891=CARTESIAN_POINT('Ctrl Pts',(-8.88680641216006,-16.7309547314202,
33.6006435713382));
#233892=CARTESIAN_POINT('Ctrl Pts',(-14.498988569307,-12.4137395055171,
34.0867256303576));
#233893=CARTESIAN_POINT('Ctrl Pts',(-18.4152479043054,-5.56323100436004,
34.6214158952789));
#233894=CARTESIAN_POINT('Ctrl Pts',(-18.9924467653824,3.00967206492699,
35.2047143661021));
#233895=CARTESIAN_POINT('Ctrl Pts',(-15.2610703712767,12.3305234053781,
35.8852292487293));
#233896=CARTESIAN_POINT('Ctrl Pts',(-5.67189991942017,19.2569128050833,
36.6629605431603));
#233897=CARTESIAN_POINT('Ctrl Pts',(7.63649063939668,18.5619785059816,37.5379082493951));
#233898=CARTESIAN_POINT('Ctrl Pts',(17.5715205407737,9.6985611520929,38.41285595563));
#233899=CARTESIAN_POINT('Ctrl Pts',(19.7756252409844,-3.4371079079034,39.2878036618649));
#233900=CARTESIAN_POINT('Ctrl Pts',(13.2699004967919,-15.0583911583429,
40.1627513680998));
#233901=CARTESIAN_POINT('Ctrl Pts',(0.923064489310863,-20.0501945373708,
41.0376990743346));
#233902=CARTESIAN_POINT('Ctrl Pts',(-11.8309446019958,-16.2138539603086,
41.9126467805695));
#233903=CARTESIAN_POINT('Ctrl Pts',(-19.3755246352254,-5.2389032947671,
42.7875944868044));
#233904=CARTESIAN_POINT('Ctrl Pts',(-18.389539137727,8.04276977949744,43.6625421930393));
#233905=CARTESIAN_POINT('Ctrl Pts',(-9.30666427418798,17.7832248379201,
44.5374898992742));
#233906=CARTESIAN_POINT('Ctrl Pts',(3.87358169805682,19.6940495321678,45.412437605509));
#233907=CARTESIAN_POINT('Ctrl Pts',(15.3487343315444,12.9336350888743,46.2873853117439));
#233908=CARTESIAN_POINT('Ctrl Pts',(20.0652830550259,0.479047473615244,
47.1623330179788));
#233909=CARTESIAN_POINT('Ctrl Pts',(15.9487600688156,-12.1871376776401,
48.0372807242136));
#233910=CARTESIAN_POINT('Ctrl Pts',(4.80739981836562,-19.4861481091228,
48.9122284304486));
#233911=CARTESIAN_POINT('Ctrl Pts',(-8.44513449169662,-18.2082394778801,
49.7871761366834));
#233912=CARTESIAN_POINT('Ctrl Pts',(-17.9902008949609,-8.90830401016484,
50.6621238429183));
#233913=CARTESIAN_POINT('Ctrl Pts',(-19.413835389314,2.83500421410437,51.4398551373493));
#233914=CARTESIAN_POINT('Ctrl Pts',(-15.1035427145969,11.9021234798267,
52.1203700199765));
#233915=CARTESIAN_POINT('Ctrl Pts',(-8.41429875121533,17.2982317315348,
52.7036684907996));
#233916=CARTESIAN_POINT('Ctrl Pts',(-0.0333036624486103,19.2339376472907,
53.286966961623));
#233917=CARTESIAN_POINT('Ctrl Pts',(8.35460272249386,17.3277246756938,53.8702654324462));
#233918=CARTESIAN_POINT('Ctrl Pts',(15.0619332923485,11.9539991060608,54.4535639032694));
#233919=CARTESIAN_POINT('Ctrl Pts',(19.4048813935348,2.90223171116892,55.1340787858966));
#233920=CARTESIAN_POINT('Ctrl Pts',(18.0192587937548,-8.84675627890603,
55.9118100803276));
#233921=CARTESIAN_POINT('Ctrl Pts',(8.51063496439498,-18.1777827147964,
56.7867577865625));
#233922=CARTESIAN_POINT('Ctrl Pts',(-4.74525996307725,-19.5049992460149,
57.6617054927973));
#233923=CARTESIAN_POINT('Ctrl Pts',(-14.6563812558447,-13.04454728793,58.4394367872284));
#233924=CARTESIAN_POINT('Ctrl Pts',(-18.8266698203833,-3.91286577555572,
59.1199516698555));
#233925=CARTESIAN_POINT('Ctrl Pts',(-18.6591448500473,4.6814797158672,59.7032501406788));
#233926=CARTESIAN_POINT('Ctrl Pts',(-14.7493021590756,12.3404670808166,
60.286548611502));
#233927=CARTESIAN_POINT('Ctrl Pts',(-7.13913155659528,18.1246499747522,
60.9346580235278));
#233928=CARTESIAN_POINT('Ctrl Pts',(3.49601888661401,19.4401233746976,61.6475783767563));
#233929=CARTESIAN_POINT('Ctrl Pts',(13.8827516374348,14.049807873471,62.4253096711872));
#233930=CARTESIAN_POINT('Ctrl Pts',(18.4707503328835,5.45476290603666,63.0734190832131));
#233931=CARTESIAN_POINT('Ctrl Pts',(18.7547828489764,-2.0772977305768,63.5919066128337));
#233932=CARTESIAN_POINT('Ctrl Pts',(16.8288694348811,-9.36510830363416,
64.1103941424545));
#233933=CARTESIAN_POINT('Ctrl Pts',(10.4731040811062,-16.7474006910775,
64.7585035544802));
#233934=CARTESIAN_POINT('Ctrl Pts',(-0.844378819744077,-19.7339729733968,
65.5362348489112));
#233935=CARTESIAN_POINT('Ctrl Pts',(-10.6253186345936,-16.2319731493486,
66.2275515550722));
#233936=CARTESIAN_POINT('Ctrl Pts',(-16.5123114640674,-9.58903400465662,
66.8324536729629));
#233937=CARTESIAN_POINT('Ctrl Pts',(-18.9488417845568,-2.3915130535583,
67.3509412025835));
#233938=CARTESIAN_POINT('Ctrl Pts',(-18.3551450281988,5.51040554976283,
67.8910323792718));
#233939=CARTESIAN_POINT('Ctrl Pts',(-14.3817183571431,12.7731645280393,
68.4527272030275));
#233940=CARTESIAN_POINT('Ctrl Pts',(-7.37645655580643,17.7640758746566,
69.0360256738507));
#233941=CARTESIAN_POINT('Ctrl Pts',(1.10131643822083,19.2029907214441,69.619324144674));
#233942=CARTESIAN_POINT('Ctrl Pts',(9.35993609468279,16.8038260088433,70.2026226154972));
#233943=CARTESIAN_POINT('Ctrl Pts',(15.7470513446741,11.0453954004364,70.7859210863205));
#233944=CARTESIAN_POINT('Ctrl Pts',(18.9866467867943,3.07916560717401,71.3692195571438));
#233945=CARTESIAN_POINT('Ctrl Pts',(18.430771277141,-5.50263865843799,71.952518027967));
#233946=CARTESIAN_POINT('Ctrl Pts',(14.190730391735,-12.9844587033469,72.5358164987903));
#233947=CARTESIAN_POINT('Ctrl Pts',(7.1139868267159,-17.8707576182146,73.1191149696135));
#233948=CARTESIAN_POINT('Ctrl Pts',(-1.3847800975121,-19.184764287852,73.7024134404368));
#233949=CARTESIAN_POINT('Ctrl Pts',(-9.60677584137756,-16.6638225484526,
74.28571191126));
#233950=CARTESIAN_POINT('Ctrl Pts',(-15.9083496502562,-10.811859011153,
74.8690103820834));
#233951=CARTESIAN_POINT('Ctrl Pts',(-19.0300492918649,-2.79864374803,75.4523088529065));
#233952=CARTESIAN_POINT('Ctrl Pts',(-18.3474573161054,5.77398903000473,
76.0356073237298));
#233953=CARTESIAN_POINT('Ctrl Pts',(-13.9978287188231,13.1924658761538,
76.618905794553));
#233954=CARTESIAN_POINT('Ctrl Pts',(-6.84901114388511,17.9737479950077,
77.2022042653763));
#233955=CARTESIAN_POINT('Ctrl Pts',(1.66671079892098,19.1623161408935,77.7855027361995));
#233956=CARTESIAN_POINT('Ctrl Pts',(9.85365679538997,16.5201010590201,78.3688012070228));
#233957=CARTESIAN_POINT('Ctrl Pts',(16.0620726518938,10.5762420047807,78.952099677846));
#233958=CARTESIAN_POINT('Ctrl Pts',(19.4123179182721,1.62135337318183,79.6002090898719));
#233959=CARTESIAN_POINT('Ctrl Pts',(17.6116098628124,-8.94074087077548,
80.3131294431003));
#233960=CARTESIAN_POINT('Ctrl Pts',(9.46050153228416,-17.3413810235288,
81.0908607375314));
#233961=CARTESIAN_POINT('Ctrl Pts',(-0.725077447667533,-19.3845284659598,
81.7821774436921));
#233962=CARTESIAN_POINT('Ctrl Pts',(-9.19791500115211,-16.7357569367598,
82.3870795615831));
#233963=CARTESIAN_POINT('Ctrl Pts',(-14.9942974196171,-11.8243219614715,
82.9055670912036));
#233964=CARTESIAN_POINT('Ctrl Pts',(-19.0019517343464,-3.90451742385124,
83.5104692090945));
#233965=CARTESIAN_POINT('Ctrl Pts',(-18.65896413104,6.48013029096057,84.2017859152553));
#233966=CARTESIAN_POINT('Ctrl Pts',(-11.7171290887792,15.9013190937152,
84.9795172096864));
#233967=CARTESIAN_POINT('Ctrl Pts',(-0.673233725185219,19.7360890122886,
85.7572485041173));
#233968=CARTESIAN_POINT('Ctrl Pts',(11.086952630775,16.5345950313597,86.5673852691496));
#233969=CARTESIAN_POINT('Ctrl Pts',(19.0074795251665,6.45348693359106,87.4099275047832));
#233970=CARTESIAN_POINT('Ctrl Pts',(18.85975403491,-6.86788741529926,88.2848752110182));
#233971=CARTESIAN_POINT('Ctrl Pts',(10.4103741609205,-17.1599914732831,
89.1598229172528));
#233972=CARTESIAN_POINT('Ctrl Pts',(-2.62361982963152,-19.8995078770003,
90.0347706234879));
#233973=CARTESIAN_POINT('Ctrl Pts',(-14.5019319276316,-13.8761002960212,
90.9097183297226));
#233974=CARTESIAN_POINT('Ctrl Pts',(-19.9954838052289,-1.74394756426714,
91.7846660359577));
#233975=CARTESIAN_POINT('Ctrl Pts',(-16.6851430023101,11.1564470863681,
92.6596137421925));
#233976=CARTESIAN_POINT('Ctrl Pts',(-6.0285701298498,19.1445331388136,93.5345614484274));
#233977=CARTESIAN_POINT('Ctrl Pts',(7.28227487721048,18.7037489830668,94.4095091546622));
#233978=CARTESIAN_POINT('Ctrl Pts',(17.386942938824,10.0276037064146,95.2844568608971));
#233979=CARTESIAN_POINT('Ctrl Pts',(19.8360856537489,-3.06300798087103,
96.1594045671321));
#233980=CARTESIAN_POINT('Ctrl Pts',(13.5521690082288,-14.8060869738206,
97.0343522733667));
#233981=CARTESIAN_POINT('Ctrl Pts',(1.30034909130494,-20.0281414912073,
97.9092999796019));
#233982=CARTESIAN_POINT('Ctrl Pts',(-11.5219249313682,-16.4361368960479,
98.7842476858366));
#233983=CARTESIAN_POINT('Ctrl Pts',(-19.2755398812859,-5.59923164043877,
99.6591953920716));
#233984=CARTESIAN_POINT('Ctrl Pts',(-18.779275578075,3.25611882452369,100.242493862895));
#233985=CARTESIAN_POINT('Ctrl Pts',(-17.1723155525977,7.12767777063555,
100.534143098306));
#233986=CARTESIAN_POINT('Ctrl Pts',(-18.5786537084955,0.725162858241375,
2.20173897125774));
#233987=CARTESIAN_POINT('Ctrl Pts',(-18.4151506937068,4.91406592931596,
2.49338820666936));
#233988=CARTESIAN_POINT('Ctrl Pts',(-15.1546113318189,13.1617793137552,
3.07668667749261));
#233989=CARTESIAN_POINT('Ctrl Pts',(-3.57309266271939,19.7519227897915,
3.9516343837275));
#233990=CARTESIAN_POINT('Ctrl Pts',(9.5742010162891,17.6394816497261,4.82658208996237));
#233991=CARTESIAN_POINT('Ctrl Pts',(18.5097068464778,7.7636063464793,5.70152979619725));
#233992=CARTESIAN_POINT('Ctrl Pts',(19.2937773073896,-5.53203609860813,
6.57647750243213));
#233993=CARTESIAN_POINT('Ctrl Pts',(11.5839690156801,-16.3911809721264,
7.451425208667));
#233994=CARTESIAN_POINT('Ctrl Pts',(-1.22660662758364,-20.0339383622682,
8.32637291490189));
#233995=CARTESIAN_POINT('Ctrl Pts',(-13.4968632873624,-14.855687177243,
9.20132062113675));
#233996=CARTESIAN_POINT('Ctrl Pts',(-19.8247670629922,-3.13696099772293,
10.0762683273716));
#233997=CARTESIAN_POINT('Ctrl Pts',(-17.423944963778,9.9633773591129,10.9512160336065));
#233998=CARTESIAN_POINT('Ctrl Pts',(-7.35171183999019,18.6761651770792,
11.8261637398414));
#233999=CARTESIAN_POINT('Ctrl Pts',(5.9576222396643,19.1675794573118,12.7011114460763));
#234000=CARTESIAN_POINT('Ctrl Pts',(16.6434593035025,11.2167904273971,13.5760591523111));
#234001=CARTESIAN_POINT('Ctrl Pts',(20.002209268076,-1.66684372346039,14.451006858546));
#234002=CARTESIAN_POINT('Ctrl Pts',(14.5525814318194,-13.828020770782,15.3259545647809));
#234003=CARTESIAN_POINT('Ctrl Pts',(4.0162415693768,-19.2048316705417,16.1036858592119));
#234004=CARTESIAN_POINT('Ctrl Pts',(-5.98111008833312,-18.2754795531715,
16.784200741839));
#234005=CARTESIAN_POINT('Ctrl Pts',(-13.3480100825957,-13.8516990905272,
17.3674992126623));
#234006=CARTESIAN_POINT('Ctrl Pts',(-18.0499176648415,-6.64579845946038,
17.9507976834855));
#234007=CARTESIAN_POINT('Ctrl Pts',(-19.1421849657377,1.88194721154039,
18.5340961543088));
#234008=CARTESIAN_POINT('Ctrl Pts',(-16.4084404927111,10.0366647480484,
19.1173946251321));
#234009=CARTESIAN_POINT('Ctrl Pts',(-10.3951868628475,16.1840332614683,
19.7006930959553));
#234010=CARTESIAN_POINT('Ctrl Pts',(-2.3034276052423,19.0963868371182,20.2839915667786));
#234011=CARTESIAN_POINT('Ctrl Pts',(6.24921337121753,18.1910492662244,20.8672900376018));
#234012=CARTESIAN_POINT('Ctrl Pts',(13.5503427683482,13.6507174019178,21.4505885084251));
#234013=CARTESIAN_POINT('Ctrl Pts',(18.1484505293055,6.37878113056925,22.0338869792483));
#234014=CARTESIAN_POINT('Ctrl Pts',(19.1073735313565,-2.16125676270018,
22.6171854500716));
#234015=CARTESIAN_POINT('Ctrl Pts',(15.7950642982187,-11.6392111954231,
23.2977003326987));
#234016=CARTESIAN_POINT('Ctrl Pts',(6.52332977363351,-18.9852500103526,
24.0754316271297));
#234017=CARTESIAN_POINT('Ctrl Pts',(-6.80262600304462,-18.883599174165,
24.9503793333646));
#234018=CARTESIAN_POINT('Ctrl Pts',(-17.1224261295966,-10.4710473677636,
25.8253270395994));
#234019=CARTESIAN_POINT('Ctrl Pts',(-19.9090671147857,2.55334553086166,
26.7002747458343));
#234020=CARTESIAN_POINT('Ctrl Pts',(-13.9269744341581,14.4529589348911,
27.5752224520692));
#234021=CARTESIAN_POINT('Ctrl Pts',(-1.81480707708648,19.9889583475706,
28.4501701583041));
#234022=CARTESIAN_POINT('Ctrl Pts',(11.0978404113651,16.7250030558949,29.325117864539));
#234023=CARTESIAN_POINT('Ctrl Pts',(19.1224867412403,6.09505298392964,30.2000655707738));
#234024=CARTESIAN_POINT('Ctrl Pts',(18.7306303639903,-7.21403310913178,
31.0750132770087));
#234025=CARTESIAN_POINT('Ctrl Pts',(10.0864220692276,-17.3557854141221,
31.9499609832436));
#234026=CARTESIAN_POINT('Ctrl Pts',(-0.808229545937566,-19.4234346567803,
32.6790840717727));
#234027=CARTESIAN_POINT('Ctrl Pts',(-8.8825082229273,-16.733270612029,33.2623825425959));
#234028=CARTESIAN_POINT('Ctrl Pts',(-14.4958171777363,-12.417452967603,
33.7484646016153));
#234029=CARTESIAN_POINT('Ctrl Pts',(-18.413831385076,-5.56803077060838,
34.2831548665366));
#234030=CARTESIAN_POINT('Ctrl Pts',(-18.9932387525369,3.00478195272207,
34.8664533373599));
#234031=CARTESIAN_POINT('Ctrl Pts',(-15.2642382556566,12.3266612743662,
35.546968219987));
#234032=CARTESIAN_POINT('Ctrl Pts',(-5.67688119126713,19.2554407501335,
36.324699514418));
#234033=CARTESIAN_POINT('Ctrl Pts',(7.63172275130996,18.5639811121696,37.1996472206529));
#234034=CARTESIAN_POINT('Ctrl Pts',(17.5690366459837,9.70309098194805,38.0745949268877));
#234035=CARTESIAN_POINT('Ctrl Pts',(19.7765334129416,-3.43201210964273,
38.9495426331226));
#234036=CARTESIAN_POINT('Ctrl Pts',(13.273793520437,-15.0549899125959,39.8244903393575));
#234037=CARTESIAN_POINT('Ctrl Pts',(0.928232057123754,-20.0499767683252,
40.6994380455924));
#234038=CARTESIAN_POINT('Ctrl Pts',(-11.8267795911898,-16.2169198822918,
41.5743857518272));
#234039=CARTESIAN_POINT('Ctrl Pts',(-19.3741950819852,-5.24390092959324,
42.4493334580621));
#234040=CARTESIAN_POINT('Ctrl Pts',(-18.3916307745182,8.03804000710019,
43.324281164297));
#234041=CARTESIAN_POINT('Ctrl Pts',(-9.31125622781736,17.7808453312215,
44.1992288705319));
#234042=CARTESIAN_POINT('Ctrl Pts',(3.868511677271,19.6950689268954,45.0741765767668));
#234043=CARTESIAN_POINT('Ctrl Pts',(15.3454174076207,12.9376022287809,45.9491242830016));
#234044=CARTESIAN_POINT('Ctrl Pts',(20.0651818885995,0.484220454215424,
46.8240719892366));
#234045=CARTESIAN_POINT('Ctrl Pts',(15.9519147328129,-12.1830459224922,
47.6990196954714));
#234046=CARTESIAN_POINT('Ctrl Pts',(4.81243012568481,-19.4849205458718,
48.5739674017063));
#234047=CARTESIAN_POINT('Ctrl Pts',(-8.44046054695225,-18.2104530661558,
49.4489151079412));
#234048=CARTESIAN_POINT('Ctrl Pts',(-17.9879070111135,-8.91291177512881,
50.3238628141761));
#234049=CARTESIAN_POINT('Ctrl Pts',(-19.4146191374243,2.82993592144797,
51.1015941086071));
#234050=CARTESIAN_POINT('Ctrl Pts',(-15.1066018148915,11.8982706224726,
51.7821089912342));
#234051=CARTESIAN_POINT('Ctrl Pts',(-8.4187641226788,17.2960811897378,52.3654074620574));
#234052=CARTESIAN_POINT('Ctrl Pts',(-0.0382946873903535,19.2339468010141,
52.9487059328807));
#234053=CARTESIAN_POINT('Ctrl Pts',(8.35019780557714,17.3298851368889,53.5320044037039));
#234054=CARTESIAN_POINT('Ctrl Pts',(15.0588435111139,11.9579036422816,54.1153028745272));
#234055=CARTESIAN_POINT('Ctrl Pts',(19.404175480373,2.90720251090808,54.7958177571543));
#234056=CARTESIAN_POINT('Ctrl Pts',(18.0215446869847,-8.84210452482176,
55.5735490515853));
#234057=CARTESIAN_POINT('Ctrl Pts',(8.51533667335585,-18.175622331643,56.4484967578202));
#234058=CARTESIAN_POINT('Ctrl Pts',(-4.74024973364263,-19.5062265793178,
57.323444464055));
#234059=CARTESIAN_POINT('Ctrl Pts',(-14.6530189035396,-13.0483639275098,
58.1011757584861));
#234060=CARTESIAN_POINT('Ctrl Pts',(-18.8256825626065,-3.91771198138578,
58.7816906411132));
#234061=CARTESIAN_POINT('Ctrl Pts',(-18.660376099681,4.67667002518099,59.3649891119365));
#234062=CARTESIAN_POINT('Ctrl Pts',(-14.752483064335,12.3366883363469,59.9482875827597));
#234063=CARTESIAN_POINT('Ctrl Pts',(-7.14384280709903,18.1228133389104,
60.5963969947856));
#234064=CARTESIAN_POINT('Ctrl Pts',(3.49103258602255,19.4410618895193,61.309317348014));
#234065=CARTESIAN_POINT('Ctrl Pts',(13.8791523494954,14.0533590976552,62.087048642445));
#234066=CARTESIAN_POINT('Ctrl Pts',(18.4693612864896,5.45957896266734,62.7351580544708));
#234067=CARTESIAN_POINT('Ctrl Pts',(18.7553368908944,-2.07246973384027,
63.2536455840914));
#234068=CARTESIAN_POINT('Ctrl Pts',(16.8312783330434,-9.36082133250349,
63.7721331137122));
#234069=CARTESIAN_POINT('Ctrl Pts',(10.4774432670258,-16.7447161186334,
64.4202425257379));
#234070=CARTESIAN_POINT('Ctrl Pts',(-0.839284258633879,-19.7341903012441,
65.197973820169));
#234071=CARTESIAN_POINT('Ctrl Pts',(-10.6211467552824,-16.2347632965124,
65.8892905263299));
#234072=CARTESIAN_POINT('Ctrl Pts',(-16.5098368071551,-9.59329960508083,
66.4941926442207));
#234073=CARTESIAN_POINT('Ctrl Pts',(-18.9482733855995,-2.39635702200209,
67.0126801738413));
#234074=CARTESIAN_POINT('Ctrl Pts',(-18.3565674583843,5.50566915198812,
67.5527713505296));
#234075=CARTESIAN_POINT('Ctrl Pts',(-14.385032914693,12.7694803759074,68.1144661742852));
#234076=CARTESIAN_POINT('Ctrl Pts',(-7.38103732767418,17.7621899289912,
68.6977646451085));
#234077=CARTESIAN_POINT('Ctrl Pts',(1.09636770845158,19.2032966913353,69.2810631159318));
#234078=CARTESIAN_POINT('Ctrl Pts',(9.35561726735653,16.8062543851031,69.864361586755));
#234079=CARTESIAN_POINT('Ctrl Pts',(15.7442214475745,11.0494649117799,70.4476600575782));
#234080=CARTESIAN_POINT('Ctrl Pts',(18.9858736347953,3.08406071623501,71.0309585284016));
#234081=CARTESIAN_POINT('Ctrl Pts',(18.4322083587528,-5.49789544369794,
71.6142569992247));
#234082=CARTESIAN_POINT('Ctrl Pts',(14.1940909728571,-12.9808160271234,
72.197555470048));
#234083=CARTESIAN_POINT('Ctrl Pts',(7.11859886760758,-17.8689434082135,
72.7808539408713));
#234084=CARTESIAN_POINT('Ctrl Pts',(-1.37983836710824,-19.1851412704201,
73.3641524116945));
#234085=CARTESIAN_POINT('Ctrl Pts',(-9.60249236970282,-16.6663154085493,
73.9474508825177));
#234086=CARTESIAN_POINT('Ctrl Pts',(-15.9055805444251,-10.8159692575799,
74.530749353341));
#234087=CARTESIAN_POINT('Ctrl Pts',(-19.0293483171667,-2.80355016886055,
75.1140478241643));
#234088=CARTESIAN_POINT('Ctrl Pts',(-18.3489641489772,5.76926805169522,
75.6973462949875));
#234089=CARTESIAN_POINT('Ctrl Pts',(-14.0012430343292,13.1888723307393,
76.2806447658108));
#234090=CARTESIAN_POINT('Ctrl Pts',(-6.85364866149684,17.9720036684789,
76.863943236634));
#234091=CARTESIAN_POINT('Ctrl Pts',(1.66177353161796,19.1627627689738,77.4472417074573));
#234092=CARTESIAN_POINT('Ctrl Pts',(9.84941388718612,16.5226632952775,78.0305401782806));
#234093=CARTESIAN_POINT('Ctrl Pts',(16.0593579143954,10.5803802773229,78.6138386491037));
#234094=CARTESIAN_POINT('Ctrl Pts',(19.4119347805379,1.62637129074985,79.2619480611296));
#234095=CARTESIAN_POINT('Ctrl Pts',(17.6139256446564,-8.93619893974637,
79.974868414358));
#234096=CARTESIAN_POINT('Ctrl Pts',(9.46495481279714,-17.3390036953256,
80.7525997087892));
#234097=CARTESIAN_POINT('Ctrl Pts',(-0.720059572358982,-19.3847067423727,
81.4439164149499));
#234098=CARTESIAN_POINT('Ctrl Pts',(-9.19359497083348,-16.7381777941503,
82.0488185328407));
#234099=CARTESIAN_POINT('Ctrl Pts',(-14.9912551148836,-11.828195565852,
82.5673060624614));
#234100=CARTESIAN_POINT('Ctrl Pts',(-19.0010009259189,-3.90935419062157,
83.1722081803522));
#234101=CARTESIAN_POINT('Ctrl Pts',(-18.660644792548,6.47526903269039,83.8635248865129));
#234102=CARTESIAN_POINT('Ctrl Pts',(-11.7212245915332,15.8983729660875,
84.6412561809442));
#234103=CARTESIAN_POINT('Ctrl Pts',(-0.678329229204002,19.7359085403615,
85.418987475375));
#234104=CARTESIAN_POINT('Ctrl Pts',(11.0827144651289,16.5374804811574,86.2291242404074));
#234105=CARTESIAN_POINT('Ctrl Pts',(19.005831929837,6.45838498901435,87.071666476041));
#234106=CARTESIAN_POINT('Ctrl Pts',(18.8615458253146,-6.86303206099025,
87.9466141822758));
#234107=CARTESIAN_POINT('Ctrl Pts',(10.414805381654,-17.157328765258,88.8215618885107));
#234108=CARTESIAN_POINT('Ctrl Pts',(-2.61849468574949,-19.9002040793187,
89.6965095947455));
#234109=CARTESIAN_POINT('Ctrl Pts',(-14.4983721115823,-13.8798517153982,
90.5714573009805));
#234110=CARTESIAN_POINT('Ctrl Pts',(-19.9950554589322,-1.7491015926822,
91.4464050072153));
#234111=CARTESIAN_POINT('Ctrl Pts',(-16.688034977623,11.1521603130197,92.3213527134502));
#234112=CARTESIAN_POINT('Ctrl Pts',(-6.03350969490226,19.1429986329548,
93.1963004196852));
#234113=CARTESIAN_POINT('Ctrl Pts',(7.27746421609028,18.705647689282,94.0712481259199));
#234114=CARTESIAN_POINT('Ctrl Pts',(17.3843757250478,10.0320889217613,94.9461958321548));
#234115=CARTESIAN_POINT('Ctrl Pts',(19.8368992554286,-3.05788989629225,
95.8211435383898));
#234116=CARTESIAN_POINT('Ctrl Pts',(13.5559913270784,-14.8026309167869,
96.6960912446245));
#234117=CARTESIAN_POINT('Ctrl Pts',(1.30552444249631,-20.0277878222408,
97.5710389508596));
#234118=CARTESIAN_POINT('Ctrl Pts',(-11.517728986567,-16.4392018533287,
98.4459866570943));
#234119=CARTESIAN_POINT('Ctrl Pts',(-19.2740602368528,-5.60403614145251,
99.3209343633293));
#234120=CARTESIAN_POINT('Ctrl Pts',(-18.7802234798702,3.25102152381027,
99.9042328341525));
#234121=CARTESIAN_POINT('Ctrl Pts',(-17.1741521148438,7.12325304389592,
100.195882069564));
#234122=CARTESIAN_POINT('Ctrl Pts',(-18.2974006113962,0.70290027753749,
1.41061278193207));
#234123=CARTESIAN_POINT('Ctrl Pts',(-18.1389360192287,4.82789553109602,
1.70226201734369));
#234124=CARTESIAN_POINT('Ctrl Pts',(-14.9327547072522,12.9533136125273,
2.28556048816694));
#234125=CARTESIAN_POINT('Ctrl Pts',(-3.53090516253707,19.4500908767899,
3.16050819440183));
#234126=CARTESIAN_POINT('Ctrl Pts',(9.41832760710871,17.3778759384331,4.0354559006367));
#234127=CARTESIAN_POINT('Ctrl Pts',(18.2243124734198,7.65706699177292,4.91040360687158));
#234128=CARTESIAN_POINT('Ctrl Pts',(19.0045629634286,-5.43642776896864,
5.78535131310646));
#234129=CARTESIAN_POINT('Ctrl Pts',(11.4182490410209,-16.1356089280299,
6.66029901934133));
#234130=CARTESIAN_POINT('Ctrl Pts',(-1.19585557023419,-19.7308819204485,
7.53524672557623));
#234131=CARTESIAN_POINT('Ctrl Pts',(-13.2831872637343,-14.638603134368,
8.41019443181109));
#234132=CARTESIAN_POINT('Ctrl Pts',(-19.5222405608702,-3.10141387811349,
9.28514213804598));
#234133=CARTESIAN_POINT('Ctrl Pts',(-17.1657710949994,9.80172435674832,
10.1600898442808));
#234134=CARTESIAN_POINT('Ctrl Pts',(-7.25155523802268,18.3885011361067,
11.0350375505157));
#234135=CARTESIAN_POINT('Ctrl Pts',(5.85565283954527,18.8805340778346,11.9099852567506));
#234136=CARTESIAN_POINT('Ctrl Pts',(16.3842807224333,11.0567935947948,12.7849329629855));
#234137=CARTESIAN_POINT('Ctrl Pts',(19.6998939084345,-1.62943883961617,
13.6598806692204));
#234138=CARTESIAN_POINT('Ctrl Pts',(14.3403166704551,-13.6095024174285,
14.5348283754552));
#234139=CARTESIAN_POINT('Ctrl Pts',(3.96693483196359,-18.9111800786409,
15.3125596698863));
#234140=CARTESIAN_POINT('Ctrl Pts',(-5.8793154196858,-18.0019752256026,
15.9930745525133));
#234141=CARTESIAN_POINT('Ctrl Pts',(-13.137205934773,-13.6497493178087,
16.5763730233366));
#234142=CARTESIAN_POINT('Ctrl Pts',(-17.7721745711733,-6.55596302480914,
17.1596714941599));
#234143=CARTESIAN_POINT('Ctrl Pts',(-18.8530559560659,1.84178826330325,
17.7429699649831));
#234144=CARTESIAN_POINT('Ctrl Pts',(-16.1656815245464,9.87457753373272,
18.3262684358064));
#234145=CARTESIAN_POINT('Ctrl Pts',(-10.2474288177559,15.9322417654764,
18.9095669066296));
#234146=CARTESIAN_POINT('Ctrl Pts',(-2.28004660694329,18.805445924694,19.4928653774529));
#234147=CARTESIAN_POINT('Ctrl Pts',(6.1433932273276,17.9189763008539,20.0761638482761));
#234148=CARTESIAN_POINT('Ctrl Pts',(13.3366431889021,13.4519015213591,20.6594623190994));
#234149=CARTESIAN_POINT('Ctrl Pts',(17.8693214226539,6.29313163659535,21.2427607899226));
#234150=CARTESIAN_POINT('Ctrl Pts',(18.8189606191038,-2.11693779227555,
21.8260592607459));
#234151=CARTESIAN_POINT('Ctrl Pts',(15.5626169536983,-11.4530715646605,
22.506574143373));
#234152=CARTESIAN_POINT('Ctrl Pts',(6.43591918726121,-18.6934319000488,
23.284305437804));
#234153=CARTESIAN_POINT('Ctrl Pts',(-6.68801591493624,-18.601357971488,
24.1592531440389));
#234154=CARTESIAN_POINT('Ctrl Pts',(-16.856432130759,-10.3226561345774,
25.0342008502738));
#234155=CARTESIAN_POINT('Ctrl Pts',(-19.6087125376548,2.50255610663318,
25.9091485565087));
#234156=CARTESIAN_POINT('Ctrl Pts',(-13.7245524874449,14.2253453613821,
26.7840962627436));
#234157=CARTESIAN_POINT('Ctrl Pts',(-1.79940698153554,19.684745510692,27.6590439689784));
#234158=CARTESIAN_POINT('Ctrl Pts',(10.9194031792607,16.4781145342969,28.5339916752133));
#234159=CARTESIAN_POINT('Ctrl Pts',(18.8288276195392,6.01422506170569,29.4089393814482));
#234160=CARTESIAN_POINT('Ctrl Pts',(18.4509510645766,-7.09327985139611,
30.283887087683));
#234161=CARTESIAN_POINT('Ctrl Pts',(9.9440432894724,-17.086484477691,31.158834793918));
#234162=CARTESIAN_POINT('Ctrl Pts',(-0.784282010437675,-19.1293844886007,
31.887957882447));
#234163=CARTESIAN_POINT('Ctrl Pts',(-8.73765939361727,-16.4848987318371,
32.4712563532702));
#234164=CARTESIAN_POINT('Ctrl Pts',(-14.2684498742407,-12.2380079374622,
32.9573384122896));
#234165=CARTESIAN_POINT('Ctrl Pts',(-18.1312314353486,-5.49467811779773,
33.4920286772109));
#234166=CARTESIAN_POINT('Ctrl Pts',(-18.7070530640224,2.94769777859691,
34.0753271480342));
#234167=CARTESIAN_POINT('Ctrl Pts',(-15.0402905299449,12.1303810888871,
34.7558420306613));
#234168=CARTESIAN_POINT('Ctrl Pts',(-5.6024511832401,18.9600622882666,35.5335733250923));
#234169=CARTESIAN_POINT('Ctrl Pts',(7.50472468066876,18.2870774047796,36.4085210313272));
#234170=CARTESIAN_POINT('Ctrl Pts',(17.2967404610613,9.566622071061,37.283468737562));
#234171=CARTESIAN_POINT('Ctrl Pts',(19.4787197571308,-3.36798206402978,
38.158416443797));
#234172=CARTESIAN_POINT('Ctrl Pts',(13.0816412965505,-14.8186416815775,
39.0333641500318));
#234173=CARTESIAN_POINT('Ctrl Pts',(0.926315358824001,-19.7453770939472,
39.9083118562667));
#234174=CARTESIAN_POINT('Ctrl Pts',(-11.6376023558973,-15.9781777331141,
40.7832595625016));
#234175=CARTESIAN_POINT('Ctrl Pts',(-19.07722395826,-5.1761325481071,41.6582072687365));
#234176=CARTESIAN_POINT('Ctrl Pts',(-18.1176143574683,7.90499676458928,
42.5331549749713));
#234177=CARTESIAN_POINT('Ctrl Pts',(-9.18084345419395,17.5055693793181,
43.4081026812062));
#234178=CARTESIAN_POINT('Ctrl Pts',(3.79790435261685,19.398757312747,44.2830503874411));
#234179=CARTESIAN_POINT('Ctrl Pts',(15.1048736406055,12.750724787125,45.1579980936759));
#234180=CARTESIAN_POINT('Ctrl Pts',(19.7606171037565,0.489042448878093,
46.0329457999109));
#234181=CARTESIAN_POINT('Ctrl Pts',(15.7174120040709,-11.9886188741044,
46.9078935061457));
#234182=CARTESIAN_POINT('Ctrl Pts',(4.75126369048941,-19.1865485113269,
47.7828412123806));
#234183=CARTESIAN_POINT('Ctrl Pts',(-8.30140975504637,-17.9393954432819,
48.6577889186155));
#234184=CARTESIAN_POINT('Ctrl Pts',(-17.709762719492,-8.78873067030826,
49.5327366248503));
#234185=CARTESIAN_POINT('Ctrl Pts',(-19.1218743404745,2.77537032664576,
50.3104679192815));
#234186=CARTESIAN_POINT('Ctrl Pts',(-14.8847819228346,11.7086365895892,
50.9909828019085));
#234187=CARTESIAN_POINT('Ctrl Pts',(-8.30159233533537,17.0286982825063,
51.5742812727318));
#234188=CARTESIAN_POINT('Ctrl Pts',(-0.0493169654105304,18.9422641471994,
52.1575797435551));
#234189=CARTESIAN_POINT('Ctrl Pts',(8.21297501490406,17.0721761525694,52.7408782143782));
#234190=CARTESIAN_POINT('Ctrl Pts',(14.8232836714482,11.785687141369,53.3241766852015));
#234191=CARTESIAN_POINT('Ctrl Pts',(19.1081285593815,2.87494214246318,54.0046915678287));
#234192=CARTESIAN_POINT('Ctrl Pts',(17.7536501670294,-8.69712486686968,
54.7824228622596));
#234193=CARTESIAN_POINT('Ctrl Pts',(8.39721678063204,-17.894818798007,55.6573705684946));
#234194=CARTESIAN_POINT('Ctrl Pts',(-4.65651977343741,-19.2133361620815,
56.5323182747294));
#234195=CARTESIAN_POINT('Ctrl Pts',(-14.4229362444335,-12.859338194644,
57.3100495691604));
#234196=CARTESIAN_POINT('Ctrl Pts',(-18.5378311823776,-3.86973648696898,
57.9905644517875));
#234197=CARTESIAN_POINT('Ctrl Pts',(-18.3802363868685,4.59444797395854,
58.5738629226108));
#234198=CARTESIAN_POINT('Ctrl Pts',(-14.5362828536461,12.1406520498595,
59.1571613934341));
#234199=CARTESIAN_POINT('Ctrl Pts',(-7.04644510864955,17.843694791768,59.8052708054598));
#234200=CARTESIAN_POINT('Ctrl Pts',(3.4262706603242,19.1483435232505,60.5181911586885));
#234201=CARTESIAN_POINT('Ctrl Pts',(13.6601540192604,13.8487423306899,61.2959224531191));
#234202=CARTESIAN_POINT('Ctrl Pts',(18.1859860167601,5.38790085246315,61.9440318651453));
#234203=CARTESIAN_POINT('Ctrl Pts',(18.4721888301036,-2.02966420659974,
62.4625193947657));
#234204=CARTESIAN_POINT('Ctrl Pts',(16.5817633918892,-9.20859621539341,
62.9810069243866));
#234205=CARTESIAN_POINT('Ctrl Pts',(10.3286953140059,-16.4844509921266,
63.6291163364122));
#234206=CARTESIAN_POINT('Ctrl Pts',(-0.814607779867705,-19.4354864951976,
64.4068476308434));
#234207=CARTESIAN_POINT('Ctrl Pts',(-10.450242988626,-15.9949579705912,
65.0981643370042));
#234208=CARTESIAN_POINT('Ctrl Pts',(-16.2537005436018,-9.45783788117595,
65.703066454895));
#234209=CARTESIAN_POINT('Ctrl Pts',(-18.6594382129946,-2.37158206036979,
66.2215539845156));
#234210=CARTESIAN_POINT('Ctrl Pts',(-18.0815764634028,5.41107054760502,
66.7616451612039));
#234211=CARTESIAN_POINT('Ctrl Pts',(-14.1746274699902,12.5671053315375,
67.3233399849595));
#234212=CARTESIAN_POINT('Ctrl Pts',(-7.27989062072478,17.4883740747191,
67.9066384557829));
#234213=CARTESIAN_POINT('Ctrl Pts',(1.06809962105613,18.9127586562934,68.4899369266061));
#234214=CARTESIAN_POINT('Ctrl Pts',(9.20355398620794,16.5570794549601,69.0732353974294));
#234215=CARTESIAN_POINT('Ctrl Pts',(15.4987751857052,10.8914580688602,69.6565338682526));
#234216=CARTESIAN_POINT('Ctrl Pts',(18.6961003378896,3.04880881174872,70.2398323390758));
#234217=CARTESIAN_POINT('Ctrl Pts',(18.1560362751759,-5.40334668758925,
70.8231308098992));
#234218=CARTESIAN_POINT('Ctrl Pts',(13.986723721488,-12.7753660148217,71.4064292807223));
#234219=CARTESIAN_POINT('Ctrl Pts',(7.02148933365966,-17.5936609067053,
71.9897277515456));
#234220=CARTESIAN_POINT('Ctrl Pts',(-1.34727917551265,-18.8950539753546,
72.5730262223688));
#234221=CARTESIAN_POINT('Ctrl Pts',(-9.44677206992154,-16.4194104367688,
73.1563246931921));
#234222=CARTESIAN_POINT('Ctrl Pts',(-15.6578282402651,-10.6616020274582,
73.7396231640154));
#234223=CARTESIAN_POINT('Ctrl Pts',(-18.7390861568257,-2.77257755703399,
74.3229216348386));
#234224=CARTESIAN_POINT('Ctrl Pts',(-18.0742190953928,5.67065382330438,
74.9062201056619));
#234225=CARTESIAN_POINT('Ctrl Pts',(-13.7969257228228,12.9803857014707,
75.4895185764851));
#234226=CARTESIAN_POINT('Ctrl Pts',(-6.76062070499104,17.6953163886693,
76.0728170473083));
#234227=CARTESIAN_POINT('Ctrl Pts',(1.62495545511462,18.8731910678697,76.6561155181316));
#234228=CARTESIAN_POINT('Ctrl Pts',(9.69003068121298,16.2780759574113,77.2394139889549));
#234229=CARTESIAN_POINT('Ctrl Pts',(15.8094279380144,10.4296988390208,77.8227124597781));
#234230=CARTESIAN_POINT('Ctrl Pts',(19.1165603159769,1.61345623327811,78.470821871804));
#234231=CARTESIAN_POINT('Ctrl Pts',(17.352258533423,-8.79003144565917,79.1837422250323));
#234232=CARTESIAN_POINT('Ctrl Pts',(9.33198695272373,-17.0702598283965,
79.9614735194635));
#234233=CARTESIAN_POINT('Ctrl Pts',(-0.697426197844388,-19.0912443609409,
80.6527902256243));
#234234=CARTESIAN_POINT('Ctrl Pts',(-9.04406300522193,-16.489876671661,
81.257692343515));
#234235=CARTESIAN_POINT('Ctrl Pts',(-14.7567737895247,-11.6579283756505,
81.7761798731357));
#234236=CARTESIAN_POINT('Ctrl Pts',(-18.7104353417385,-3.86170760119158,
82.3810819910265));
#234237=CARTESIAN_POINT('Ctrl Pts',(-18.3816171393508,6.36586695124951,
83.0723986971874));
#234238=CARTESIAN_POINT('Ctrl Pts',(-11.5531495088692,15.6500816649362,
83.8501299916183));
#234239=CARTESIAN_POINT('Ctrl Pts',(-0.679995796036302,19.4362702070927,
84.6278612860495));
#234240=CARTESIAN_POINT('Ctrl Pts',(10.9046078670732,16.2934067771431,85.4379980510817));
#234241=CARTESIAN_POINT('Ctrl Pts',(18.7137183465968,6.37198740077917,86.2805402867153));
#234242=CARTESIAN_POINT('Ctrl Pts',(18.5796868274576,-6.74752733637814,
87.1554879929501));
#234243=CARTESIAN_POINT('Ctrl Pts',(10.2672824936954,-16.8908353116459,
88.030435699185));
#234244=CARTESIAN_POINT('Ctrl Pts',(-2.56671976972991,-19.6000260596156,
88.9053834054199));
#234245=CARTESIAN_POINT('Ctrl Pts',(-14.2701000618656,-13.6781696474496,
89.7803311116548));
#234246=CARTESIAN_POINT('Ctrl Pts',(-19.6907890280153,-1.73470442070236,
90.6552788178897));
#234247=CARTESIAN_POINT('Ctrl Pts',(-16.4417408258362,10.9729266311588,
91.5302265241246));
#234248=CARTESIAN_POINT('Ctrl Pts',(-5.95362637057711,18.849056700154,92.4051742303594));
#234249=CARTESIAN_POINT('Ctrl Pts',(7.15576242251812,18.4264034897884,93.2801219365944));
#234250=CARTESIAN_POINT('Ctrl Pts',(17.1146773248065,9.89051448529086,94.155069642829));
#234251=CARTESIAN_POINT('Ctrl Pts',(19.5379402879134,-2.99950759155426,
95.0300173490642));
#234252=CARTESIAN_POINT('Ctrl Pts',(13.3594171551913,-14.5699062035413,
95.9049650552988));
#234253=CARTESIAN_POINT('Ctrl Pts',(1.29785041185874,-19.7233640987108,
96.779912761534));
#234254=CARTESIAN_POINT('Ctrl Pts',(-11.3330572782026,-16.196763057325,
97.6548604677685));
#234255=CARTESIAN_POINT('Ctrl Pts',(-18.9784879853361,-5.53104223568145,
98.5298081740037));
#234256=CARTESIAN_POINT('Ctrl Pts',(-18.4972569614812,3.19079603515463,
99.1131066448268));
#234257=CARTESIAN_POINT('Ctrl Pts',(-16.918074619908,7.00483326634603,99.4047558802384));
#234258=CARTESIAN_POINT('Ctrl Pts',(-17.5042138731884,0.665162002460168,
1.05048902114139));
#234259=CARTESIAN_POINT('Ctrl Pts',(-17.354238610984,4.61201579571173,1.34213825655302));
#234260=CARTESIAN_POINT('Ctrl Pts',(-14.2904148602103,12.3852788428812,
1.92543672737627));
#234261=CARTESIAN_POINT('Ctrl Pts',(-3.385491941785,18.6054885549271,2.80038443361115));
#234262=CARTESIAN_POINT('Ctrl Pts',(9.00302399629764,16.6279654344902,3.67533213984602));
#234263=CARTESIAN_POINT('Ctrl Pts',(17.4310312534071,7.33231836759811,4.55027984608091));
#234264=CARTESIAN_POINT('Ctrl Pts',(18.1826340495931,-5.19317958038821,
5.42522755231578));
#234265=CARTESIAN_POINT('Ctrl Pts',(10.929528352235,-15.4313885118451,6.30017525855066));
#234266=CARTESIAN_POINT('Ctrl Pts',(-1.13617512043074,-18.8757855810986,
7.17512296478554));
#234267=CARTESIAN_POINT('Ctrl Pts',(-12.7013899997301,-14.009103965877,
8.05007067102042));
#234268=CARTESIAN_POINT('Ctrl Pts',(-18.6744807885118,-2.97467455029545,
8.9250183772553));
#234269=CARTESIAN_POINT('Ctrl Pts',(-16.4253094107449,9.36989088618421,
9.79996608349017));
#234270=CARTESIAN_POINT('Ctrl Pts',(-6.94440664130684,17.5882552453799,
10.6749137897251));
#234271=CARTESIAN_POINT('Ctrl Pts',(5.5942533458585,18.0641532402447,11.5498614959599));
#234272=CARTESIAN_POINT('Ctrl Pts',(15.6694257242436,10.5838421019548,12.4248092021948));
#234273=CARTESIAN_POINT('Ctrl Pts',(18.8463228631881,-1.55096569125113,
13.2997569084297));
#234274=CARTESIAN_POINT('Ctrl Pts',(13.723851136172,-13.0136801157085,14.1747046146646));
#234275=CARTESIAN_POINT('Ctrl Pts',(3.8024906313992,-18.0895630945206,14.9524359090956));
#234276=CARTESIAN_POINT('Ctrl Pts',(-5.61725217896587,-17.2237017094592,
15.6329507917227));
#234277=CARTESIAN_POINT('Ctrl Pts',(-12.5621231054566,-13.0630711438735,
16.216249262546));
#234278=CARTESIAN_POINT('Ctrl Pts',(-16.9989348409837,-6.27873735408637,
16.7995477333692));
#234279=CARTESIAN_POINT('Ctrl Pts',(-18.0362704650177,1.75446213572532,
17.3828462041925));
#234280=CARTESIAN_POINT('Ctrl Pts',(-15.4686533016729,9.43989749849965,
17.9661446750157));
#234281=CARTESIAN_POINT('Ctrl Pts',(-9.80931502796858,15.2374167190513,
18.549443145839));
#234282=CARTESIAN_POINT('Ctrl Pts',(-2.1886824367864,17.9890456734364,19.1327416166622));
#234283=CARTESIAN_POINT('Ctrl Pts',(5.86992695010633,17.1444225019186,19.7160400874855));
#234284=CARTESIAN_POINT('Ctrl Pts',(12.7529206882878,12.8739307692449,20.2993385583087));
#234285=CARTESIAN_POINT('Ctrl Pts',(17.0920481231207,6.02723683268209,20.882637029132));
#234286=CARTESIAN_POINT('Ctrl Pts',(18.0037361816007,-2.01762005613712,
21.4659354999552));
#234287=CARTESIAN_POINT('Ctrl Pts',(14.892314370551,-10.9503527280198,22.1464503825823));
#234288=CARTESIAN_POINT('Ctrl Pts',(6.16426316174278,-17.880245249272,22.9241816770133));
#234289=CARTESIAN_POINT('Ctrl Pts',(-6.39063268796117,-17.7974329503299,
23.7991293832482));
#234290=CARTESIAN_POINT('Ctrl Pts',(-16.1214011464931,-9.88171683238019,
24.6740770894831));
#234291=CARTESIAN_POINT('Ctrl Pts',(-18.7594269499062,2.3862562426667,25.549024795718));
#234292=CARTESIAN_POINT('Ctrl Pts',(-13.1350635216093,13.60305989533,26.4239725019529));
#234293=CARTESIAN_POINT('Ctrl Pts',(-1.72919255533203,18.8304533436557,
27.2989202081877));
#234294=CARTESIAN_POINT('Ctrl Pts',(10.4393842065783,15.7679166471492,28.1738679144226));
#234295=CARTESIAN_POINT('Ctrl Pts',(18.0099641483,5.76090180571049,29.0488156206575));
#234296=CARTESIAN_POINT('Ctrl Pts',(17.653718632905,-6.77837935293691,29.9237633268924));
#234297=CARTESIAN_POINT('Ctrl Pts',(9.5195602244126,-16.3416307241227,30.7987110331273));
#234298=CARTESIAN_POINT('Ctrl Pts',(-0.742565310974784,-18.3002027728416,
31.5278341216563));
#234299=CARTESIAN_POINT('Ctrl Pts',(-8.35224300956049,-15.7735610366011,
32.1111325924795));
#234300=CARTESIAN_POINT('Ctrl Pts',(-13.6449122279649,-11.7129137236471,
32.597214651499));
#234301=CARTESIAN_POINT('Ctrl Pts',(-17.3428310983274,-5.26372562751559,
33.1319049164203));
#234302=CARTESIAN_POINT('Ctrl Pts',(-17.8970319998019,2.81245953390608,
33.7152033872435));
#234303=CARTESIAN_POINT('Ctrl Pts',(-14.3928610255055,11.5985521023444,
34.3957182698706));
#234304=CARTESIAN_POINT('Ctrl Pts',(-5.36706749394074,18.1356121239739,
35.1734495643017));
#234305=CARTESIAN_POINT('Ctrl Pts',(7.17206433039103,17.4971208616669,36.0483972705365));
#234306=CARTESIAN_POINT('Ctrl Pts',(16.5429105066086,9.15863236292707,36.9233449767714));
#234307=CARTESIAN_POINT('Ctrl Pts',(18.6354165271634,-3.21420254645504,
37.7982926830063));
#234308=CARTESIAN_POINT('Ctrl Pts',(12.5202661712851,-14.1708866493985,
38.6732403892412));
#234309=CARTESIAN_POINT('Ctrl Pts',(0.893981085679768,-18.8888010990546,
39.548188095476));
#234310=CARTESIAN_POINT('Ctrl Pts',(-11.1266313259365,-15.2899434856676,
40.423135801711));
#234311=CARTESIAN_POINT('Ctrl Pts',(-18.2479372996874,-4.95924966895434,
41.2980835079458));
#234312=CARTESIAN_POINT('Ctrl Pts',(-17.3351273391869,7.55503128238194,
42.1730312141807));
#234313=CARTESIAN_POINT('Ctrl Pts',(-8.78968422851085,16.742844481858,43.0479789204156));
#234314=CARTESIAN_POINT('Ctrl Pts',(3.62552451632544,18.5590893674849,43.9229266266504));
#234315=CARTESIAN_POINT('Ctrl Pts',(14.4448318584817,12.2038115860806,44.7978743328853));
#234316=CARTESIAN_POINT('Ctrl Pts',(18.9035588814195,0.475680295506743,
45.6728220391202));
#234317=CARTESIAN_POINT('Ctrl Pts',(15.0406179501552,-11.4625415146474,
46.5477697453551));
#234318=CARTESIAN_POINT('Ctrl Pts',(4.5528582447236,-18.3526671835843,47.42271745159));
#234319=CARTESIAN_POINT('Ctrl Pts',(-7.93434573857635,-17.1648385167502,
48.2976651578248));
#234320=CARTESIAN_POINT('Ctrl Pts',(-16.9382990464834,-8.41456525840765,
49.1726128640597));
#234321=CARTESIAN_POINT('Ctrl Pts',(-18.2938819505265,2.6472712784918,49.9503441584907));
#234322=CARTESIAN_POINT('Ctrl Pts',(-14.243931327436,11.1950826720452,50.6308590411178));
#234323=CARTESIAN_POINT('Ctrl Pts',(-7.9483687053107,16.2869993281675,51.2141575119411));
#234324=CARTESIAN_POINT('Ctrl Pts',(-0.054776441358584,18.1208558887602,
51.7974559827644));
#234325=CARTESIAN_POINT('Ctrl Pts',(7.85019271966697,16.3351209901092,52.3807544535875));
#234326=CARTESIAN_POINT('Ctrl Pts',(14.1757743916481,11.2805372208613,52.9640529244109));
#234327=CARTESIAN_POINT('Ctrl Pts',(18.2784677895718,2.75778048306116,53.644567807038));
#234328=CARTESIAN_POINT('Ctrl Pts',(16.9872287874936,-8.31291178570882,
54.422299101469));
#234329=CARTESIAN_POINT('Ctrl Pts',(8.04021393195588,-17.1155583599954,
55.2972468077039));
#234330=CARTESIAN_POINT('Ctrl Pts',(-4.44700706784881,-18.3820098371293,
56.1721945139387));
#234331=CARTESIAN_POINT('Ctrl Pts',(-13.792381793955,-12.3075110371096,
56.9499258083698));
#234332=CARTESIAN_POINT('Ctrl Pts',(-17.7324553017825,-3.70926736099044,
57.6304406909968));
#234333=CARTESIAN_POINT('Ctrl Pts',(-17.5850610763184,4.3879146344473,58.2137391618201));
#234334=CARTESIAN_POINT('Ctrl Pts',(-13.9107368775701,11.6084603071214,
58.7970376326434));
#234335=CARTESIAN_POINT('Ctrl Pts',(-6.74805286055852,17.0671146880264,
59.4451470446691));
#234336=CARTESIAN_POINT('Ctrl Pts',(3.27014941185773,18.3194276482764,60.1580673978977));
#234337=CARTESIAN_POINT('Ctrl Pts',(13.0623411100509,13.2535488838432,60.9357986923286));
#234338=CARTESIAN_POINT('Ctrl Pts',(17.3952523719831,5.16160524149051,61.5839081043546));
#234339=CARTESIAN_POINT('Ctrl Pts',(17.6719940994461,-1.9343315952207,62.1023956339751));
#234340=CARTESIAN_POINT('Ctrl Pts',(15.8663406233075,-8.80280835011587,
62.6208831635959));
#234341=CARTESIAN_POINT('Ctrl Pts',(9.88738843986282,-15.7655401050316,
63.2689925756216));
#234342=CARTESIAN_POINT('Ctrl Pts',(-0.771550371612313,-18.5929900624766,
64.0467238700527));
#234343=CARTESIAN_POINT('Ctrl Pts',(-9.99074831642709,-15.3056090700398,
64.7380405762135));
#234344=CARTESIAN_POINT('Ctrl Pts',(-15.5450989837883,-9.05417206733527,
65.3429426941044));
#234345=CARTESIAN_POINT('Ctrl Pts',(-17.8494491599426,-2.27604839178027,
65.861430223725));
#234346=CARTESIAN_POINT('Ctrl Pts',(-17.2996222055339,5.16923166777671,
66.4015214004132));
#234347=CARTESIAN_POINT('Ctrl Pts',(-13.5649871899053,12.0165626998576,
66.9632162241689));
#234348=CARTESIAN_POINT('Ctrl Pts',(-6.97114405189945,16.7271399293713,
67.5465146949921));
#234349=CARTESIAN_POINT('Ctrl Pts',(1.01427767455886,18.093085262101,68.1298131658155));
#234350=CARTESIAN_POINT('Ctrl Pts',(8.79790139066397,15.8427736669877,68.7131116366386));
#234351=CARTESIAN_POINT('Ctrl Pts',(14.8223905004862,10.4253274595294,69.2964101074619));
#234352=CARTESIAN_POINT('Ctrl Pts',(17.8841846893554,2.92402041375506,69.8797085782852));
#234353=CARTESIAN_POINT('Ctrl Pts',(17.3708906623316,-5.1618430611536,70.4630070491085));
#234354=CARTESIAN_POINT('Ctrl Pts',(13.3852938644652,-12.2158484071659,
71.0463055199317));
#234355=CARTESIAN_POINT('Ctrl Pts',(6.72399935793432,-16.8279732294544,
71.6296039907549));
#234356=CARTESIAN_POINT('Ctrl Pts',(-1.28136328236187,-18.0762542830092,
72.2129024615783));
#234357=CARTESIAN_POINT('Ctrl Pts',(-9.03062517277608,-15.7111732152277,
72.7962009324013));
#234358=CARTESIAN_POINT('Ctrl Pts',(-14.9746389155403,-10.2055002276047,
73.3794994032248));
#234359=CARTESIAN_POINT('Ctrl Pts',(-17.9254157338454,-2.65978526244394,
73.9627978740479));
#234360=CARTESIAN_POINT('Ctrl Pts',(-17.2927271277909,5.41759275189479,
74.5460963448712));
#234361=CARTESIAN_POINT('Ctrl Pts',(-13.2038080658685,12.412051318657,75.1293948156944));
#234362=CARTESIAN_POINT('Ctrl Pts',(-6.47448110887111,16.9253278124285,
75.7126932865177));
#234363=CARTESIAN_POINT('Ctrl Pts',(1.54700376112845,18.055442309681,76.2959917573409));
#234364=CARTESIAN_POINT('Ctrl Pts',(9.26339921768454,15.5760782103903,76.8792902281643));
#234365=CARTESIAN_POINT('Ctrl Pts',(15.1197416757175,9.98368545712664,77.4625886989873));
#234366=CARTESIAN_POINT('Ctrl Pts',(18.2870148553989,1.55111079165978,78.1106981110133));
#234367=CARTESIAN_POINT('Ctrl Pts',(16.6032941888017,-8.40195997317296,
78.8236184642417));
#234368=CARTESIAN_POINT('Ctrl Pts',(8.9340426577383,-16.3264539497411,79.6013497586727));
#234369=CARTESIAN_POINT('Ctrl Pts',(-0.659555056615631,-18.2636089073027,
80.2926664648335));
#234370=CARTESIAN_POINT('Ctrl Pts',(-8.64530679860369,-15.7785035772373,
80.8975685827244));
#234371=CARTESIAN_POINT('Ctrl Pts',(-14.1122338247275,-11.158260366304,
81.416056112345));
#234372=CARTESIAN_POINT('Ctrl Pts',(-17.897662587871,-3.70152494451543,
82.0209582302359));
#234373=CARTESIAN_POINT('Ctrl Pts',(-17.5870485584469,6.08239180609115,
82.7122749363966));
#234374=CARTESIAN_POINT('Ctrl Pts',(-11.0583539056066,14.9670107164023,
83.4900062308278));
#234375=CARTESIAN_POINT('Ctrl Pts',(-0.658240812199217,18.59313069257,84.2677375252586));
#234376=CARTESIAN_POINT('Ctrl Pts',(10.4253204697546,15.5912393789315,85.077874290291));
#234377=CARTESIAN_POINT('Ctrl Pts',(17.8997087313013,6.10309053725824,85.9204165259246));
#234378=CARTESIAN_POINT('Ctrl Pts',(17.7767097565293,-6.44756139230344,
86.7953642321594));
#234379=CARTESIAN_POINT('Ctrl Pts',(9.82876579569485,-16.1543402826644,
87.6703119383944));
#234380=CARTESIAN_POINT('Ctrl Pts',(-2.44764512661722,-18.7511390129515,
88.5452596446291));
#234381=CARTESIAN_POINT('Ctrl Pts',(-13.6458901143112,-13.0907127332587,
89.4202073508642));
#234382=CARTESIAN_POINT('Ctrl Pts',(-18.8362618543101,-1.66729414361863,
90.2951550570988));
#234383=CARTESIAN_POINT('Ctrl Pts',(-15.7331401969196,10.4905945791935,
91.170102763334));
#234384=CARTESIAN_POINT('Ctrl Pts',(-5.70294046057056,18.0293525006458,
92.0450504695687));
#234385=CARTESIAN_POINT('Ctrl Pts',(6.83816501489864,17.630235981653,92.9199981758036));
#234386=CARTESIAN_POINT('Ctrl Pts',(16.3686174710706,9.46841415269951,93.7949458820384));
#234387=CARTESIAN_POINT('Ctrl Pts',(18.6919269351409,-2.86166721702235,
94.6698935882735));
#234388=CARTESIAN_POINT('Ctrl Pts',(12.7858846656061,-13.9328708155332,
95.5448412945081));
#234389=CARTESIAN_POINT('Ctrl Pts',(1.24942666374919,-18.86750155728,96.4197890007432));
#234390=CARTESIAN_POINT('Ctrl Pts',(-10.8352663492293,-15.4991197234391,
97.294736706978));
#234391=CARTESIAN_POINT('Ctrl Pts',(-18.1532112193596,-5.29832387131582,
98.1696844132128));
#234392=CARTESIAN_POINT('Ctrl Pts',(-17.6966419526895,3.04446360403202,
98.7529828840361));
#234393=CARTESIAN_POINT('Ctrl Pts',(-16.1872017097789,6.69435916386096,
99.0446321194478));
#234394=CARTESIAN_POINT('Ctrl Pts',(-17.0535973723349,0.646982144360031,
1.06690840356505));
#234395=CARTESIAN_POINT('Ctrl Pts',(-16.9077329720855,4.49177565913248,
1.35855763897668));
#234396=CARTESIAN_POINT('Ctrl Pts',(-13.923191998624,12.0658156667591,1.94185610979993));
#234397=CARTESIAN_POINT('Ctrl Pts',(-3.29945811031326,18.1261066195953,
2.81680381603481));
#234398=CARTESIAN_POINT('Ctrl Pts',(8.77022424017976,16.2004483603412,3.69175152226969));
#234399=CARTESIAN_POINT('Ctrl Pts',(16.9817821419021,7.14454563917087,4.56669922850457));
#234400=CARTESIAN_POINT('Ctrl Pts',(17.7147927437619,-5.05835562394315,
5.44164693473944));
#234401=CARTESIAN_POINT('Ctrl Pts',(10.6490499002131,-15.0334207143514,
6.31659464097432));
#234402=CARTESIAN_POINT('Ctrl Pts',(-1.10578389622399,-18.3898466554981,
7.1915423472092));
#234403=CARTESIAN_POINT('Ctrl Pts',(-12.3735184965071,-13.6491732476004,
8.06649005344408));
#234404=CARTESIAN_POINT('Ctrl Pts',(-18.1934814254601,-2.89920806377844,
8.94143775967896));
#234405=CARTESIAN_POINT('Ctrl Pts',(-16.0029653641536,9.12765015472588,
9.81638546591384));
#234406=CARTESIAN_POINT('Ctrl Pts',(-6.76666414463727,17.1349853208311,
10.6913331721487));
#234407=CARTESIAN_POINT('Ctrl Pts',(5.44912467481982,17.5993842621741,11.5662808783836));
#234408=CARTESIAN_POINT('Ctrl Pts',(15.265346508037,10.3122805324663,12.4412285846185));
#234409=CARTESIAN_POINT('Ctrl Pts',(18.361161050821,-1.50989902260064,13.3161762908533));
#234410=CARTESIAN_POINT('Ctrl Pts',(13.371304088084,-12.67778076374,14.1911239970882));
#234411=CARTESIAN_POINT('Ctrl Pts',(3.705628639228,-17.6235814114312,14.9688552915192));
#234412=CARTESIAN_POINT('Ctrl Pts',(-5.47157265628196,-16.7805725139626,
15.6493701741463));
#234413=CARTESIAN_POINT('Ctrl Pts',(-12.2378996648135,-12.727490036924,
16.2326686449696));
#234414=CARTESIAN_POINT('Ctrl Pts',(-16.5608752108489,-6.11809533597141,
16.8159671157928));
#234415=CARTESIAN_POINT('Ctrl Pts',(-17.571990825515,1.70819187616351,17.3992655866161));
#234416=CARTESIAN_POINT('Ctrl Pts',(-15.0709191693417,9.19596862539099,
17.9825640574394));
#234417=CARTESIAN_POINT('Ctrl Pts',(-9.5577225801349,14.8444348368836,18.5658625282626));
#234418=CARTESIAN_POINT('Ctrl Pts',(-2.13338298015248,17.5257743311297,
19.1491609990859));
#234419=CARTESIAN_POINT('Ctrl Pts',(5.71773634090971,16.703339010602,19.7324594699091));
#234420=CARTESIAN_POINT('Ctrl Pts',(12.4238433406015,12.5431979866425,20.3157579407324));
#234421=CARTESIAN_POINT('Ctrl Pts',(16.6515558077773,5.87314632240076,20.8990564115556));
#234422=CARTESIAN_POINT('Ctrl Pts',(17.5403280138878,-1.96462593127583,
21.4823548823789));
#234423=CARTESIAN_POINT('Ctrl Pts',(14.5095444913015,-10.6674542375322,
22.162869765006));
#234424=CARTESIAN_POINT('Ctrl Pts',(6.00662247049623,-17.4195324621051,
22.940601059437));
#234425=CARTESIAN_POINT('Ctrl Pts',(-6.22501622902362,-17.3395658848054,
23.8155487656719));
#234426=CARTESIAN_POINT('Ctrl Pts',(-15.7057226946401,-9.62826646930687,
24.6904964719067));
#234427=CARTESIAN_POINT('Ctrl Pts',(-18.2765627040022,2.32368987596197,
25.5654441781417));
#234428=CARTESIAN_POINT('Ctrl Pts',(-12.7976906547566,13.2520230581163,
26.4403918843765));
#234429=CARTESIAN_POINT('Ctrl Pts',(-1.68580182495247,18.345514624729,27.3153395906114));
#234430=CARTESIAN_POINT('Ctrl Pts',(10.1696417204066,15.3625617960997,28.1902872968463));
#234431=CARTESIAN_POINT('Ctrl Pts',(17.54591754689,5.61365885114429,29.0652350030812));
#234432=CARTESIAN_POINT('Ctrl Pts',(17.1995685711667,-6.60279059798128,
29.940182709316));
#234433=CARTESIAN_POINT('Ctrl Pts',(9.27548311953987,-15.9203018977946,
30.8151304155509));
#234434=CARTESIAN_POINT('Ctrl Pts',(-0.722425108190481,-17.8290630394102,
31.54425350408));
#234435=CARTESIAN_POINT('Ctrl Pts',(-8.13623888334836,-15.367921825044,
32.1275519749032));
#234436=CARTESIAN_POINT('Ctrl Pts',(-13.2928650047119,-11.4122155451001,
32.6136340339226));
#234437=CARTESIAN_POINT('Ctrl Pts',(-16.8959863694211,-5.12916354800355,
33.148324298844));
#234438=CARTESIAN_POINT('Ctrl Pts',(-17.4364046812219,2.73896718297162,
33.7316227696672));
#234439=CARTESIAN_POINT('Ctrl Pts',(-14.0230200013796,11.2989588986752,
34.4121376522943));
#234440=CARTESIAN_POINT('Ctrl Pts',(-5.22995081370652,17.6683941571715,
35.1898689467253));
#234441=CARTESIAN_POINT('Ctrl Pts',(6.98633762183644,17.0470219469972,36.0648166529602));
#234442=CARTESIAN_POINT('Ctrl Pts',(16.1164268964053,8.92383066108417,36.939764359195));
#234443=CARTESIAN_POINT('Ctrl Pts',(18.1557935628592,-3.13032907264371,
37.8147120654299));
#234444=CARTESIAN_POINT('Ctrl Pts',(12.1987567053812,-13.8052653258922,
38.6896597716649));
#234445=CARTESIAN_POINT('Ctrl Pts',(0.872100569642541,-18.4024110653083,
39.5646074778997));
#234446=CARTESIAN_POINT('Ctrl Pts',(-10.8392278769055,-14.8969363941011,
40.4395551841346));
#234447=CARTESIAN_POINT('Ctrl Pts',(-17.7778013995295,-4.83266138304438,
41.3145028903695));
#234448=CARTESIAN_POINT('Ctrl Pts',(-16.8892477199602,7.35946439696211,
42.1894505966043));
#234449=CARTESIAN_POINT('Ctrl Pts',(-8.56438097249503,16.3112303802484,
43.0643983028392));
#234450=CARTESIAN_POINT('Ctrl Pts',(3.53105814955708,18.0814581511247,43.9393460090741));
#234451=CARTESIAN_POINT('Ctrl Pts',(14.072180468252,11.8904671426613,44.814293715309));
#234452=CARTESIAN_POINT('Ctrl Pts',(18.4168105926192,0.464567534734901,
45.6892414215438));
#234453=CARTESIAN_POINT('Ctrl Pts',(14.6540549173962,-11.1664967546171,
46.5641891277788));
#234454=CARTESIAN_POINT('Ctrl Pts',(4.43673257641219,-17.8798744862615,
47.4391368340135));
#234455=CARTESIAN_POINT('Ctrl Pts',(-7.72900919850041,-16.7233360102707,
48.3140845402486));
#234456=CARTESIAN_POINT('Ctrl Pts',(-16.5017019434087,-8.19899285040411,
49.1890322464833));
#234457=CARTESIAN_POINT('Ctrl Pts',(-17.822969971127,2.57812195267818,49.9667635409144));
#234458=CARTESIAN_POINT('Ctrl Pts',(-13.8778986243393,10.9059368785489,
50.6472784235415));
#234459=CARTESIAN_POINT('Ctrl Pts',(-7.74470080771199,15.8671734578711,
51.2305768943647));
#234460=CARTESIAN_POINT('Ctrl Pts',(-0.054400729624201,17.6542924593032,
51.813875365188));
#234461=CARTESIAN_POINT('Ctrl Pts',(7.64700344773366,15.9150220799618,52.3971738360113));
#234462=CARTESIAN_POINT('Ctrl Pts',(13.8101470505513,10.9909292542259,52.9804723068345));
#234463=CARTESIAN_POINT('Ctrl Pts',(17.8076425037667,2.68792736842686,53.6609871894617));
#234464=CARTESIAN_POINT('Ctrl Pts',(16.5503731665935,-8.09788160572494,
54.4387184838926));
#234465=CARTESIAN_POINT('Ctrl Pts',(7.83421514888228,-16.6743711815608,
55.3136661901276));
#234466=CARTESIAN_POINT('Ctrl Pts',(-4.33138332218661,-17.9090138535573,
56.1886138963623));
#234467=CARTESIAN_POINT('Ctrl Pts',(-13.436550065616,-11.9914127078874,
56.9663451907934));
#234468=CARTESIAN_POINT('Ctrl Pts',(-17.275664816418,-3.61484578434483,
57.6468600734205));
#234469=CARTESIAN_POINT('Ctrl Pts',(-17.1325469603031,4.27388915470666,
58.2301585442438));
#234470=CARTESIAN_POINT('Ctrl Pts',(-13.553293521323,11.3087200567784,58.813457015067));
#234471=CARTESIAN_POINT('Ctrl Pts',(-6.5752818208251,16.6273014003729,59.4615664270929));
#234472=CARTESIAN_POINT('Ctrl Pts',(3.18481764546908,17.8479180749861,60.1744867803213));
#234473=CARTESIAN_POINT('Ctrl Pts',(12.7252098687022,12.9131568103257,60.9522180747523));
#234474=CARTESIAN_POINT('Ctrl Pts',(16.9470650119588,5.0296722582502,61.6003274867782));
#234475=CARTESIAN_POINT('Ctrl Pts',(17.2171038461144,-1.88345938667731,
62.1188150163987));
#234476=CARTESIAN_POINT('Ctrl Pts',(15.4583878466333,-8.57513849138818,
62.6373025460197));
#234477=CARTESIAN_POINT('Ctrl Pts',(9.63374243513966,-15.3590288974326,
63.2854119580451));
#234478=CARTESIAN_POINT('Ctrl Pts',(-0.750581734565481,-18.1143494560801,
64.0631432524765));
#234479=CARTESIAN_POINT('Ctrl Pts',(-9.73259254380104,-14.9120736761846,
64.7544599586371));
#234480=CARTESIAN_POINT('Ctrl Pts',(-15.1443420015214,-8.82198609402871,
65.359362076528));
#234481=CARTESIAN_POINT('Ctrl Pts',(-17.3896883610674,-2.21858686232769,
65.8778496061486));
#234482=CARTESIAN_POINT('Ctrl Pts',(-16.8545404848461,5.03511540725328,
66.4179407828369));
#234483=CARTESIAN_POINT('Ctrl Pts',(-13.2164340016878,11.70633730974,66.9796356065926));
#234484=CARTESIAN_POINT('Ctrl Pts',(-6.792669521384,16.2960457012181,67.5629340774158));
#234485=CARTESIAN_POINT('Ctrl Pts',(0.987076049988441,17.6272929483904,
68.1462325482391));
#234486=CARTESIAN_POINT('Ctrl Pts',(8.57042208512437,15.4353947251049,68.7295310190623));
#234487=CARTESIAN_POINT('Ctrl Pts',(14.4401250065638,10.1577943291873,69.3128294898855));
#234488=CARTESIAN_POINT('Ctrl Pts',(17.4235365461113,2.84981219256082,69.8961279607089));
#234489=CARTESIAN_POINT('Ctrl Pts',(16.9239462383568,-5.02789267258345,
70.4794264315321));
#234490=CARTESIAN_POINT('Ctrl Pts',(13.0413928975737,-11.9005154135239,
71.0627249023554));
#234491=CARTESIAN_POINT('Ctrl Pts',(6.55188753390856,-16.3942913313239,
71.6460233731785));
#234492=CARTESIAN_POINT('Ctrl Pts',(-1.24728259256097,-17.6109146073623,
72.2293218440019));
#234493=CARTESIAN_POINT('Ctrl Pts',(-8.79716337593409,-15.3071950224043,
72.812620314825));
#234494=CARTESIAN_POINT('Ctrl Pts',(-14.5884659154718,-9.94363717936803,
73.3959187856485));
#234495=CARTESIAN_POINT('Ctrl Pts',(-17.4637221682591,-2.59238221468496,
73.9792172564715));
#234496=CARTESIAN_POINT('Ctrl Pts',(-16.8478107307157,5.27706138964417,
74.5625157272949));
#234497=CARTESIAN_POINT('Ctrl Pts',(-12.8645911780353,12.0916788339715,
75.1458141981181));
#234498=CARTESIAN_POINT('Ctrl Pts',(-6.30880082247675,16.4891518564307,
75.7291126689414));
#234499=CARTESIAN_POINT('Ctrl Pts',(1.5060873037462,17.5906593654249,76.3124111397646));
#234500=CARTESIAN_POINT('Ctrl Pts',(9.02394709676587,15.175582688102,76.8957096105879));
#234501=CARTESIAN_POINT('Ctrl Pts',(14.7298562269121,9.72756089863703,77.479008081411));
#234502=CARTESIAN_POINT('Ctrl Pts',(17.8160553929693,1.5122514966458,78.127117493437));
#234503=CARTESIAN_POINT('Ctrl Pts',(16.1763192133383,-8.18465273573552,
78.8400378466654));
#234504=CARTESIAN_POINT('Ctrl Pts',(8.70503673685685,-15.9054827600422,
79.6177691410964));
#234505=CARTESIAN_POINT('Ctrl Pts',(-0.641511077392289,-17.7934555613868,
80.3090858472571));
#234506=CARTESIAN_POINT('Ctrl Pts',(-8.42179145758009,-15.372715129821,
80.9139879651481));
#234507=CARTESIAN_POINT('Ctrl Pts',(-13.7482265117406,-10.8718181529017,
81.4324754947687));
#234508=CARTESIAN_POINT('Ctrl Pts',(-17.4365618943346,-3.60740023454986,
82.0373776126594));
#234509=CARTESIAN_POINT('Ctrl Pts',(-17.1346097336421,5.92482420483761,
82.7286943188204));
#234510=CARTESIAN_POINT('Ctrl Pts',(-10.7745524501371,14.5808910582051,
83.5064256132513));
#234511=CARTESIAN_POINT('Ctrl Pts',(-0.642398176996804,18.1144112880624,
84.2841569076824));
#234512=CARTESIAN_POINT('Ctrl Pts',(10.1559394758569,15.1904144678972,85.0942936727146));
#234513=CARTESIAN_POINT('Ctrl Pts',(17.4384773635732,5.94704024710056,85.9368359083483));
#234514=CARTESIAN_POINT('Ctrl Pts',(17.3193900488492,-6.28048764441368,
86.8117836145831));
#234515=CARTESIAN_POINT('Ctrl Pts',(9.57667549251599,-15.7378130280616,
87.686731320818));
#234516=CARTESIAN_POINT('Ctrl Pts',(-2.38349591402967,-18.2684942620621,
88.5616790270529));
#234517=CARTESIAN_POINT('Ctrl Pts',(-13.2937546724854,-12.754482325915,
89.4366267332877));
#234518=CARTESIAN_POINT('Ctrl Pts',(-18.3511763697388,-1.62550011502746,
90.3115744395226));
#234519=CARTESIAN_POINT('Ctrl Pts',(-15.328684663656,10.2195400994128,91.1865221457575));
#234520=CARTESIAN_POINT('Ctrl Pts',(-5.55718992562988,17.5648018304155,
92.0614698519924));
#234521=CARTESIAN_POINT('Ctrl Pts',(6.66103647510369,17.1767105024027,92.9364175582273));
#234522=CARTESIAN_POINT('Ctrl Pts',(15.9466001850219,9.22562160411667,93.8113652644621));
#234523=CARTESIAN_POINT('Ctrl Pts',(18.2108250761329,-2.78687751417463,
94.6863129706971));
#234524=CARTESIAN_POINT('Ctrl Pts',(12.4575310467879,-13.573332092889,95.5612606769319));
#234525=CARTESIAN_POINT('Ctrl Pts',(1.21837301906269,-18.3817016634819,
96.4362083831667));
#234526=CARTESIAN_POINT('Ctrl Pts',(-10.5553112928281,-15.1005812532356,
97.3111560894017));
#234527=CARTESIAN_POINT('Ctrl Pts',(-17.6855815094276,-5.16327356080015,
98.1861037956365));
#234528=CARTESIAN_POINT('Ctrl Pts',(-17.2410457281228,2.96543842089182,
98.7694022664598));
#234529=CARTESIAN_POINT('Ctrl Pts',(-15.7708558231582,6.52103334127237,
99.0610515018714));
#234530=CARTESIAN_POINT('',(-13.6531115534358,-12.6208065015449,99.06));
#234531=CARTESIAN_POINT('Ctrl Pts',(-13.6531115534358,-12.6208065015449,
99.06));
#234532=CARTESIAN_POINT('Ctrl Pts',(-13.9261296644135,-12.3254571730506,
99.06));
#234533=CARTESIAN_POINT('Ctrl Pts',(-14.1892332360614,-12.02043109799,99.06));
#234534=CARTESIAN_POINT('Ctrl Pts',(-15.8301954121391,-9.97944054735301,
99.06));
#234535=CARTESIAN_POINT('Ctrl Pts',(-16.880584103279,-8.00195894413717,
99.06));
#234536=CARTESIAN_POINT('Ctrl Pts',(-18.1183661972875,-3.94241603217909,
99.06));
#234537=CARTESIAN_POINT('Ctrl Pts',(-18.3635730764575,-1.90343682383723,
99.06));
#234538=CARTESIAN_POINT('Ctrl Pts',(-18.0877364364315,2.10384909626669,
99.06));
#234539=CARTESIAN_POINT('Ctrl Pts',(-17.5984153538279,3.73520140792118,
99.06));
#234540=CARTESIAN_POINT('Ctrl Pts',(-16.8197132191215,5.4482518139007,99.06));
#234541=CARTESIAN_POINT('Ctrl Pts',(-16.5515449207471,5.89373712218751,
99.06));
#234542=CARTESIAN_POINT('Ctrl Pts',(-16.2536679621949,6.27201877107987,
99.06));
#234543=CARTESIAN_POINT('Ctrl Pts',(-16.129381988796,6.41861449750642,99.06));
#234544=CARTESIAN_POINT('Ctrl Pts',(-15.9797237397311,6.5159113691184,99.06));
#234545=CARTESIAN_POINT('Ctrl Pts',(-15.9460833377455,6.53385121085965,
99.06));
#234546=CARTESIAN_POINT('Ctrl Pts',(-15.8926647909997,6.54840403887492,
99.06));
#234547=CARTESIAN_POINT('Ctrl Pts',(-15.8722283286743,6.551058325905,99.06));
#234548=CARTESIAN_POINT('Ctrl Pts',(-15.8368802507663,6.54703646639282,
99.06));
#234549=CARTESIAN_POINT('Ctrl Pts',(-15.8225275446672,6.54255902851076,
99.06));
#234550=CARTESIAN_POINT('Ctrl Pts',(-15.7966201426329,6.52809165380562,
99.06));
#234551=CARTESIAN_POINT('Ctrl Pts',(-15.7857003453953,6.51888653149508,
99.06));
#234552=CARTESIAN_POINT('Ctrl Pts',(-15.7761511834278,6.50821197184516,
99.06));
#234553=CARTESIAN_POINT('',(-18.5784656250165,0.729949902445204,2.54));
#234554=CARTESIAN_POINT('Ctrl Pts',(-18.5784656250165,0.729949902445196,
2.54));
#234555=CARTESIAN_POINT('Ctrl Pts',(-18.4138958518622,4.91853032861171,
2.83164923541163));
#234556=CARTESIAN_POINT('Ctrl Pts',(-15.1511827288445,13.1658455779264,
3.41494770623488));
#234557=CARTESIAN_POINT('Ctrl Pts',(-3.56800897331031,19.7527385232569,
4.28989541246976));
#234558=CARTESIAN_POINT('Ctrl Pts',(9.57874012671853,17.6370366852506,5.16484311870464));
#234559=CARTESIAN_POINT('Ctrl Pts',(18.5116840478284,7.75880721808868,6.03979082493951));
#234560=CARTESIAN_POINT('Ctrl Pts',(19.2923316133633,-5.53699030035419,
6.91473853117439));
#234561=CARTESIAN_POINT('Ctrl Pts',(11.5797320308197,-16.3941529132683,
7.78968623740927));
#234562=CARTESIAN_POINT('Ctrl Pts',(-1.23176681326575,-20.0335970626205,
8.66463394364416));
#234563=CARTESIAN_POINT('Ctrl Pts',(-13.5006761977865,-14.8521944243068,
9.53958164987902));
#234564=CARTESIAN_POINT('Ctrl Pts',(-19.8255528357554,-3.13184865818801,
10.4145293561139));
#234565=CARTESIAN_POINT('Ctrl Pts',(-17.4213588155919,9.96785521832093,
11.2894770623488));
#234566=CARTESIAN_POINT('Ctrl Pts',(-7.34689058549785,18.6780388689032,
12.1644247685837));
#234567=CARTESIAN_POINT('Ctrl Pts',(5.96255251411029,19.1660225925781,13.0393724748185));
#234568=CARTESIAN_POINT('Ctrl Pts',(16.6463342845064,11.2124901315506,13.9143201810534));
#234569=CARTESIAN_POINT('Ctrl Pts',(20.0017505613298,-1.67199674736029,
14.7892678872883));
#234570=CARTESIAN_POINT('Ctrl Pts',(14.5490162675391,-13.8317527582102,
15.6642155935232));
#234571=CARTESIAN_POINT('Ctrl Pts',(4.01125946999099,-19.2058487309845,
16.4419468879542));
#234572=CARTESIAN_POINT('Ctrl Pts',(-5.98580472410544,-18.2739170899947,
17.1224617705813));
#234573=CARTESIAN_POINT('Ctrl Pts',(-13.3515677433359,-13.848245812906,
17.7057602414046));
#234574=CARTESIAN_POINT('Ctrl Pts',(-18.0516081095366,-6.64113736805673,
18.2890587122278));
#234575=CARTESIAN_POINT('Ctrl Pts',(-19.1416800510681,1.8868706192862,18.8723571830511));
#234576=CARTESIAN_POINT('Ctrl Pts',(-16.4058200895581,10.0409155073189,
19.4556556538743));
#234577=CARTESIAN_POINT('Ctrl Pts',(-10.3910393967828,16.1866530578206,
20.0389541246976));
#234578=CARTESIAN_POINT('Ctrl Pts',(-2.29848566456354,19.0969783305199,
20.6222525955208));
#234579=CARTESIAN_POINT('Ctrl Pts',(6.25387958208464,18.1894113128888,21.2055510663441));
#234580=CARTESIAN_POINT('Ctrl Pts',(13.5538771342607,13.6471913109908,21.7888495371673));
#234581=CARTESIAN_POINT('Ctrl Pts',(18.150041832627,6.37413890663359,22.3721480079906));
#234582=CARTESIAN_POINT('Ctrl Pts',(19.1068071626908,-2.16620177996902,
22.9554464788139));
#234583=CARTESIAN_POINT('Ctrl Pts',(15.7920539518958,-11.6432322858075,
23.6359613614409));
#234584=CARTESIAN_POINT('Ctrl Pts',(6.51842796130248,-18.9869272135191,
24.413692655872));
#234585=CARTESIAN_POINT('Ctrl Pts',(-6.80748253328863,-18.8818166262046,
25.2886403621068));
#234586=CARTESIAN_POINT('Ctrl Pts',(-17.1251058285163,-10.4666282822309,
26.1635880683417));
#234587=CARTESIAN_POINT('Ctrl Pts',(-19.9083861762874,2.55847469099257,
27.0385357745766));
#234588=CARTESIAN_POINT('Ctrl Pts',(-13.9232359365149,14.4565300485755,
27.9134834808115));
#234589=CARTESIAN_POINT('Ctrl Pts',(-1.80965291669934,19.9894041790178,
28.7884311870463));
#234590=CARTESIAN_POINT('Ctrl Pts',(11.1021340222401,16.7221245764028,29.6633788932813));
#234591=CARTESIAN_POINT('Ctrl Pts',(19.1240422899486,6.09011921748292,30.5383265995161));
#234592=CARTESIAN_POINT('Ctrl Pts',(18.7287378723913,-7.21885124157286,
31.413274305751));
#234593=CARTESIAN_POINT('Ctrl Pts',(10.0819651095162,-17.3583650227726,
32.2882220119859));
#234594=CARTESIAN_POINT('Ctrl Pts',(-0.813283388526348,-19.423202815537,
33.0173451005149));
#234595=CARTESIAN_POINT('Ctrl Pts',(-8.88680641216006,-16.7309547314202,
33.6006435713382));
#234596=CARTESIAN_POINT('Ctrl Pts',(-14.498988569307,-12.4137395055171,
34.0867256303576));
#234597=CARTESIAN_POINT('Ctrl Pts',(-18.4152479043054,-5.56323100436004,
34.6214158952789));
#234598=CARTESIAN_POINT('Ctrl Pts',(-18.9924467653824,3.00967206492699,
35.2047143661021));
#234599=CARTESIAN_POINT('Ctrl Pts',(-15.2610703712767,12.3305234053781,
35.8852292487293));
#234600=CARTESIAN_POINT('Ctrl Pts',(-5.67189991942017,19.2569128050833,
36.6629605431603));
#234601=CARTESIAN_POINT('Ctrl Pts',(7.63649063939668,18.5619785059816,37.5379082493951));
#234602=CARTESIAN_POINT('Ctrl Pts',(17.5715205407737,9.6985611520929,38.41285595563));
#234603=CARTESIAN_POINT('Ctrl Pts',(19.7756252409844,-3.4371079079034,39.2878036618649));
#234604=CARTESIAN_POINT('Ctrl Pts',(13.2699004967919,-15.0583911583429,
40.1627513680998));
#234605=CARTESIAN_POINT('Ctrl Pts',(0.923064489310863,-20.0501945373708,
41.0376990743346));
#234606=CARTESIAN_POINT('Ctrl Pts',(-11.8309446019958,-16.2138539603086,
41.9126467805695));
#234607=CARTESIAN_POINT('Ctrl Pts',(-19.3755246352254,-5.2389032947671,
42.7875944868044));
#234608=CARTESIAN_POINT('Ctrl Pts',(-18.389539137727,8.04276977949744,43.6625421930393));
#234609=CARTESIAN_POINT('Ctrl Pts',(-9.30666427418798,17.7832248379201,
44.5374898992742));
#234610=CARTESIAN_POINT('Ctrl Pts',(3.87358169805682,19.6940495321678,45.412437605509));
#234611=CARTESIAN_POINT('Ctrl Pts',(15.3487343315444,12.9336350888743,46.2873853117439));
#234612=CARTESIAN_POINT('Ctrl Pts',(20.0652830550259,0.479047473615244,
47.1623330179788));
#234613=CARTESIAN_POINT('Ctrl Pts',(15.9487600688156,-12.1871376776401,
48.0372807242136));
#234614=CARTESIAN_POINT('Ctrl Pts',(4.80739981836562,-19.4861481091228,
48.9122284304486));
#234615=CARTESIAN_POINT('Ctrl Pts',(-8.44513449169662,-18.2082394778801,
49.7871761366834));
#234616=CARTESIAN_POINT('Ctrl Pts',(-17.9902008949609,-8.90830401016484,
50.6621238429183));
#234617=CARTESIAN_POINT('Ctrl Pts',(-19.413835389314,2.83500421410437,51.4398551373493));
#234618=CARTESIAN_POINT('Ctrl Pts',(-15.1035427145969,11.9021234798267,
52.1203700199765));
#234619=CARTESIAN_POINT('Ctrl Pts',(-8.41429875121533,17.2982317315348,
52.7036684907996));
#234620=CARTESIAN_POINT('Ctrl Pts',(-0.0333036624486103,19.2339376472907,
53.286966961623));
#234621=CARTESIAN_POINT('Ctrl Pts',(8.35460272249386,17.3277246756938,53.8702654324462));
#234622=CARTESIAN_POINT('Ctrl Pts',(15.0619332923485,11.9539991060608,54.4535639032694));
#234623=CARTESIAN_POINT('Ctrl Pts',(19.4048813935348,2.90223171116892,55.1340787858966));
#234624=CARTESIAN_POINT('Ctrl Pts',(18.0192587937548,-8.84675627890603,
55.9118100803276));
#234625=CARTESIAN_POINT('Ctrl Pts',(8.51063496439498,-18.1777827147964,
56.7867577865625));
#234626=CARTESIAN_POINT('Ctrl Pts',(-4.74525996307725,-19.5049992460149,
57.6617054927973));
#234627=CARTESIAN_POINT('Ctrl Pts',(-14.6563812558447,-13.04454728793,58.4394367872284));
#234628=CARTESIAN_POINT('Ctrl Pts',(-18.8266698203833,-3.91286577555572,
59.1199516698555));
#234629=CARTESIAN_POINT('Ctrl Pts',(-18.6591448500473,4.6814797158672,59.7032501406788));
#234630=CARTESIAN_POINT('Ctrl Pts',(-14.7493021590756,12.3404670808166,
60.286548611502));
#234631=CARTESIAN_POINT('Ctrl Pts',(-7.13913155659528,18.1246499747522,
60.9346580235278));
#234632=CARTESIAN_POINT('Ctrl Pts',(3.49601888661401,19.4401233746976,61.6475783767563));
#234633=CARTESIAN_POINT('Ctrl Pts',(13.8827516374348,14.049807873471,62.4253096711872));
#234634=CARTESIAN_POINT('Ctrl Pts',(18.4707503328835,5.45476290603666,63.0734190832131));
#234635=CARTESIAN_POINT('Ctrl Pts',(18.7547828489764,-2.0772977305768,63.5919066128337));
#234636=CARTESIAN_POINT('Ctrl Pts',(16.8288694348811,-9.36510830363416,
64.1103941424545));
#234637=CARTESIAN_POINT('Ctrl Pts',(10.4731040811062,-16.7474006910775,
64.7585035544802));
#234638=CARTESIAN_POINT('Ctrl Pts',(-0.844378819744077,-19.7339729733968,
65.5362348489112));
#234639=CARTESIAN_POINT('Ctrl Pts',(-10.6253186345936,-16.2319731493486,
66.2275515550722));
#234640=CARTESIAN_POINT('Ctrl Pts',(-16.5123114640674,-9.58903400465662,
66.8324536729629));
#234641=CARTESIAN_POINT('Ctrl Pts',(-18.9488417845568,-2.3915130535583,
67.3509412025835));
#234642=CARTESIAN_POINT('Ctrl Pts',(-18.3551450281988,5.51040554976283,
67.8910323792718));
#234643=CARTESIAN_POINT('Ctrl Pts',(-14.3817183571431,12.7731645280393,
68.4527272030275));
#234644=CARTESIAN_POINT('Ctrl Pts',(-7.37645655580643,17.7640758746566,
69.0360256738507));
#234645=CARTESIAN_POINT('Ctrl Pts',(1.10131643822083,19.2029907214441,69.619324144674));
#234646=CARTESIAN_POINT('Ctrl Pts',(9.35993609468279,16.8038260088433,70.2026226154972));
#234647=CARTESIAN_POINT('Ctrl Pts',(15.7470513446741,11.0453954004364,70.7859210863205));
#234648=CARTESIAN_POINT('Ctrl Pts',(18.9866467867943,3.07916560717401,71.3692195571438));
#234649=CARTESIAN_POINT('Ctrl Pts',(18.430771277141,-5.50263865843799,71.952518027967));
#234650=CARTESIAN_POINT('Ctrl Pts',(14.190730391735,-12.9844587033469,72.5358164987903));
#234651=CARTESIAN_POINT('Ctrl Pts',(7.1139868267159,-17.8707576182146,73.1191149696135));
#234652=CARTESIAN_POINT('Ctrl Pts',(-1.3847800975121,-19.184764287852,73.7024134404368));
#234653=CARTESIAN_POINT('Ctrl Pts',(-9.60677584137756,-16.6638225484526,
74.28571191126));
#234654=CARTESIAN_POINT('Ctrl Pts',(-15.9083496502562,-10.811859011153,
74.8690103820834));
#234655=CARTESIAN_POINT('Ctrl Pts',(-19.0300492918649,-2.79864374803,75.4523088529065));
#234656=CARTESIAN_POINT('Ctrl Pts',(-18.3474573161054,5.77398903000473,
76.0356073237298));
#234657=CARTESIAN_POINT('Ctrl Pts',(-13.9978287188231,13.1924658761538,
76.618905794553));
#234658=CARTESIAN_POINT('Ctrl Pts',(-6.84901114388511,17.9737479950077,
77.2022042653763));
#234659=CARTESIAN_POINT('Ctrl Pts',(1.66671079892098,19.1623161408935,77.7855027361995));
#234660=CARTESIAN_POINT('Ctrl Pts',(9.85365679538997,16.5201010590201,78.3688012070228));
#234661=CARTESIAN_POINT('Ctrl Pts',(16.0620726518938,10.5762420047807,78.952099677846));
#234662=CARTESIAN_POINT('Ctrl Pts',(19.4123179182721,1.62135337318183,79.6002090898719));
#234663=CARTESIAN_POINT('Ctrl Pts',(17.6116098628124,-8.94074087077548,
80.3131294431003));
#234664=CARTESIAN_POINT('Ctrl Pts',(9.46050153228416,-17.3413810235288,
81.0908607375314));
#234665=CARTESIAN_POINT('Ctrl Pts',(-0.725077447667533,-19.3845284659598,
81.7821774436921));
#234666=CARTESIAN_POINT('Ctrl Pts',(-9.19791500115211,-16.7357569367598,
82.3870795615831));
#234667=CARTESIAN_POINT('Ctrl Pts',(-14.9942974196171,-11.8243219614715,
82.9055670912036));
#234668=CARTESIAN_POINT('Ctrl Pts',(-19.0019517343464,-3.90451742385124,
83.5104692090945));
#234669=CARTESIAN_POINT('Ctrl Pts',(-18.65896413104,6.48013029096057,84.2017859152553));
#234670=CARTESIAN_POINT('Ctrl Pts',(-11.7171290887792,15.9013190937152,
84.9795172096864));
#234671=CARTESIAN_POINT('Ctrl Pts',(-0.673233725185219,19.7360890122886,
85.7572485041173));
#234672=CARTESIAN_POINT('Ctrl Pts',(11.086952630775,16.5345950313597,86.5673852691496));
#234673=CARTESIAN_POINT('Ctrl Pts',(19.0074795251665,6.45348693359106,87.4099275047832));
#234674=CARTESIAN_POINT('Ctrl Pts',(18.85975403491,-6.86788741529926,88.2848752110182));
#234675=CARTESIAN_POINT('Ctrl Pts',(10.4103741609205,-17.1599914732831,
89.1598229172528));
#234676=CARTESIAN_POINT('Ctrl Pts',(-2.62361982963152,-19.8995078770003,
90.0347706234879));
#234677=CARTESIAN_POINT('Ctrl Pts',(-14.5019319276316,-13.8761002960212,
90.9097183297226));
#234678=CARTESIAN_POINT('Ctrl Pts',(-19.9954838052289,-1.74394756426714,
91.7846660359577));
#234679=CARTESIAN_POINT('Ctrl Pts',(-16.6851430023101,11.1564470863681,
92.6596137421925));
#234680=CARTESIAN_POINT('Ctrl Pts',(-6.0285701298498,19.1445331388136,93.5345614484274));
#234681=CARTESIAN_POINT('Ctrl Pts',(7.28227487721048,18.7037489830668,94.4095091546622));
#234682=CARTESIAN_POINT('Ctrl Pts',(17.386942938824,10.0276037064146,95.2844568608971));
#234683=CARTESIAN_POINT('Ctrl Pts',(19.8360856537489,-3.06300798087103,
96.1594045671321));
#234684=CARTESIAN_POINT('Ctrl Pts',(13.5521690082288,-14.8060869738206,
97.0343522733667));
#234685=CARTESIAN_POINT('Ctrl Pts',(1.30034909130494,-20.0281414912073,
97.9092999796019));
#234686=CARTESIAN_POINT('Ctrl Pts',(-8.59487475624954,-17.2561145116172,
98.5845158884794));
#234687=CARTESIAN_POINT('Ctrl Pts',(-12.7548334571163,-13.5928899235609,
98.9680825619456));
#234688=CARTESIAN_POINT('Ctrl Pts',(-13.6499177820992,-12.6201392638021,
99.06));
#234689=CARTESIAN_POINT('Ctrl Pts',(-6.55342266413459,15.7574243015171,
2.54));
#234690=CARTESIAN_POINT('Ctrl Pts',(-6.55328750636563,15.7598531256889,
2.54));
#234691=CARTESIAN_POINT('Ctrl Pts',(-6.55321017021348,15.7622819375489,
2.54));
#234692=CARTESIAN_POINT('Ctrl Pts',(-6.55308895501606,15.7808606563557,
2.54));
#234693=CARTESIAN_POINT('Ctrl Pts',(-6.55571024911317,15.7965950010622,
2.54));
#234694=CARTESIAN_POINT('Ctrl Pts',(-6.56745259106108,15.8253973273337,
2.54));
#234695=CARTESIAN_POINT('Ctrl Pts',(-6.57569497124154,15.8376403172169,
2.54));
#234696=CARTESIAN_POINT('Ctrl Pts',(-6.599287685974,15.8624262754228,2.54));
#234697=CARTESIAN_POINT('Ctrl Pts',(-6.61553497613148,15.8735398499434,
2.53999999999999));
#234698=CARTESIAN_POINT('Ctrl Pts',(-6.66427198306493,15.8989970444693,
2.53999999999999));
#234699=CARTESIAN_POINT('Ctrl Pts',(-6.70157207216408,15.9094266639243,
2.54));
#234700=CARTESIAN_POINT('Ctrl Pts',(-6.83023939283333,15.9342642667243,
2.54));
#234701=CARTESIAN_POINT('Ctrl Pts',(-6.94348401900632,15.9331029208734,
2.54));
#234702=CARTESIAN_POINT('Ctrl Pts',(-7.33423182079274,15.9075582780293,
2.54));
#234703=CARTESIAN_POINT('Ctrl Pts',(-7.75403542374748,15.8203026643009,
2.54));
#234704=CARTESIAN_POINT('Ctrl Pts',(-9.38039079330461,15.2886633558064,
2.54));
#234705=CARTESIAN_POINT('Ctrl Pts',(-10.9509163672127,14.5221107939051,
2.53999999999999));
#234706=CARTESIAN_POINT('Ctrl Pts',(-14.1609496801672,11.8397239292797,
2.53999999999999));
#234707=CARTESIAN_POINT('Ctrl Pts',(-15.573383016844,10.118897537595,2.53999999999997));
#234708=CARTESIAN_POINT('Ctrl Pts',(-17.2115142243323,6.96929324978482,
2.53999999999997));
#234709=CARTESIAN_POINT('Ctrl Pts',(-17.6673503482345,5.79495148873783,
2.54));
#234710=CARTESIAN_POINT('Ctrl Pts',(-18.3310964706483,3.32457785159912,
2.54));
#234711=CARTESIAN_POINT('Ctrl Pts',(-18.5273163879356,2.03178491834085,
2.54));
#234712=CARTESIAN_POINT('Ctrl Pts',(-18.5784656250165,0.729949902445197,
2.54));
#234713=CARTESIAN_POINT('Ctrl Pts',(4.90652869053802,-14.910669470179,100.377034505955));
#234714=CARTESIAN_POINT('Ctrl Pts',(8.26285962053262,-13.8062298582692,
100.085847856944));
#234715=CARTESIAN_POINT('Ctrl Pts',(14.1914631533887,-9.25431756140702,
99.5034895793862));
#234716=CARTESIAN_POINT('Ctrl Pts',(16.8612822134904,1.65374190456284,98.6299369603009));
#234717=CARTESIAN_POINT('Ctrl Pts',(12.1273091191062,11.8281554124733,97.7563971017345));
#234718=CARTESIAN_POINT('Ctrl Pts',(2.07176996568023,16.8146616162749,96.8828541990222));
#234719=CARTESIAN_POINT('Ctrl Pts',(-8.89396628210933,14.4187394864034,
96.0093057676243));
#234720=CARTESIAN_POINT('Ctrl Pts',(-15.9554065201463,5.69495457252963,
95.1357584869654));
#234721=CARTESIAN_POINT('Ctrl Pts',(-16.0137615681738,-5.52898332420306,
94.2622183677989));
#234722=CARTESIAN_POINT('Ctrl Pts',(-9.04301821312396,-14.3258304676531,
93.3886739478774));
#234723=CARTESIAN_POINT('Ctrl Pts',(1.89683762129429,-16.8348303447885,
92.5151244574059));
#234724=CARTESIAN_POINT('Ctrl Pts',(12.0044040953397,-11.9542538355058,
91.6415797987977));
#234725=CARTESIAN_POINT('Ctrl Pts',(16.8422213007335,-1.82695017434743,
90.7680396084958));
#234726=CARTESIAN_POINT('Ctrl Pts',(14.288714999005,9.10285976594761,89.8944929195295));
#234727=CARTESIAN_POINT('Ctrl Pts',(5.46103208299954,16.0361246674837,89.0209437044288));
#234728=CARTESIAN_POINT('Ctrl Pts',(-5.75904390386373,15.932537952434,88.147401815449));
#234729=CARTESIAN_POINT('Ctrl Pts',(-14.4602519558605,8.83189804515162,
87.2738596909797));
#234730=CARTESIAN_POINT('Ctrl Pts',(-16.5363916316119,-0.918535856237283,
86.4973732146076));
#234731=CARTESIAN_POINT('Ctrl Pts',(-13.6037332491808,-8.85663601693889,
85.8179488139344));
#234732=CARTESIAN_POINT('Ctrl Pts',(-8.40207870724866,-13.8961220017434,
85.2355854508627));
#234733=CARTESIAN_POINT('Ctrl Pts',(-1.51470361838526,-16.1664912107359,
84.6532216539332));
#234734=CARTESIAN_POINT('Ctrl Pts',(5.66933773316723,-15.2151581967629,
84.0708593684272));
#234735=CARTESIAN_POINT('Ctrl Pts',(11.7248860068554,-11.2325994571295,
83.488494415473));
#234736=CARTESIAN_POINT('Ctrl Pts',(15.4463478286545,-5.01040624419953,
82.9061339707273));
#234737=CARTESIAN_POINT('Ctrl Pts',(16.0832910238012,2.20674217091765,82.3237677557531));
#234738=CARTESIAN_POINT('Ctrl Pts',(13.2445965314777,9.74620023167812,81.6767000105703));
#234739=CARTESIAN_POINT('Ctrl Pts',(6.24520949550847,15.4587015330659,80.9649210095278));
#234740=CARTESIAN_POINT('Ctrl Pts',(-3.57751203219791,16.2819290829929,
80.1884391907111));
#234741=CARTESIAN_POINT('Ctrl Pts',(-12.5114336498331,11.215426798992,79.3795964303401));
#234742=CARTESIAN_POINT('Ctrl Pts',(-16.8904325716522,1.33842428306729,
78.5384065140005));
#234743=CARTESIAN_POINT('Ctrl Pts',(-14.016380052745,-9.51545332281168,
77.6648657756135));
#234744=CARTESIAN_POINT('Ctrl Pts',(-4.99397637892811,-16.1880841364115,
76.7913173562252));
#234745=CARTESIAN_POINT('Ctrl Pts',(6.22246605170711,-15.7575939878982,
75.9177694829175));
#234746=CARTESIAN_POINT('Ctrl Pts',(14.7065676002873,-8.40940757456447,
75.0442286375014));
#234747=CARTESIAN_POINT('Ctrl Pts',(16.7360915242648,2.62928904663322,74.1706854978858));
#234748=CARTESIAN_POINT('Ctrl Pts',(11.4193095178769,12.5143007761909,73.2971361145047));
#234749=CARTESIAN_POINT('Ctrl Pts',(1.09037375015624,16.9061619505498,72.4235902854044));
#234750=CARTESIAN_POINT('Ctrl Pts',(-9.71717130649992,13.8774967649887,
71.5500502760007));
#234751=CARTESIAN_POINT('Ctrl Pts',(-16.2595782774394,4.75752434052451,
70.6765046031907));
#234752=CARTESIAN_POINT('Ctrl Pts',(-15.6651336547428,-6.45072134258888,
69.8029552006784));
#234753=CARTESIAN_POINT('Ctrl Pts',(-8.19475882390379,-14.8274522559522,
68.9294118614085));
#234754=CARTESIAN_POINT('Ctrl Pts',(2.87248893996628,-16.6960373711021,
68.0558711766094));
#234755=CARTESIAN_POINT('Ctrl Pts',(12.6790078072341,-11.2360962450641,
67.1823233010594));
#234756=CARTESIAN_POINT('Ctrl Pts',(16.920240860914,-0.844459925190223,
66.3087750144364));
#234757=CARTESIAN_POINT('Ctrl Pts',(13.7347076592265,9.91819454744418,65.4352336956238));
#234758=CARTESIAN_POINT('Ctrl Pts',(4.52051884943976,16.3266364687451,64.5616913642239));
#234759=CARTESIAN_POINT('Ctrl Pts',(-6.67784502104796,15.5705029852535,
63.6881417173399));
#234760=CARTESIAN_POINT('Ctrl Pts',(-14.944326047697,7.97624460519485,62.8145954686209));
#234761=CARTESIAN_POINT('Ctrl Pts',(-16.6536410133047,-3.11365984346258,
61.9410564213883));
#234762=CARTESIAN_POINT('Ctrl Pts',(-11.0497794267499,-12.8417403592895,
61.0675098965342));
#234763=CARTESIAN_POINT('Ctrl Pts',(-0.598722642272239,-16.9303404789183,
60.193961250079));
#234764=CARTESIAN_POINT('Ctrl Pts',(10.1172017901244,-13.5892969548848,
59.3204168560165));
#234765=CARTESIAN_POINT('Ctrl Pts',(16.3903990027391,-4.28222573872491,
58.4468767310101));
#234766=CARTESIAN_POINT('Ctrl Pts',(15.4720589757209,6.90290486054326,57.5733291214949));
#234767=CARTESIAN_POINT('Ctrl Pts',(7.75779390860052,15.0607750416491,56.6997806671193));
#234768=CARTESIAN_POINT('Ctrl Pts',(-0.574444956740914,16.2173509984505,
56.044624345592));
#234769=CARTESIAN_POINT('Ctrl Pts',(-5.67776495557396,14.7117468416662,
55.6078502023331));
#234770=CARTESIAN_POINT('Ctrl Pts',(-8.86716053743689,13.1652502522763,
55.316674481647));
#234771=CARTESIAN_POINT('Ctrl Pts',(-12.7332521485939,9.8714124248758,54.9041607220314));
#234772=CARTESIAN_POINT('Ctrl Pts',(-15.7497505628021,3.95250935758342,
54.3703324361932));
#234773=CARTESIAN_POINT('Ctrl Pts',(-15.8992693494611,-3.29406848779595,
53.7879664004056));
#234774=CARTESIAN_POINT('Ctrl Pts',(-13.1332950957539,-9.3370841434208,
53.254134159014));
#234775=CARTESIAN_POINT('Ctrl Pts',(-8.74786029573129,-13.3884792256657,
52.7688307756693));
#234776=CARTESIAN_POINT('Ctrl Pts',(-2.17800948230751,-16.2652133904825,
52.1864710810861));
#234777=CARTESIAN_POINT('Ctrl Pts',(7.12557993636359,-15.3724085308509,
51.4585157022952));
#234778=CARTESIAN_POINT('Ctrl Pts',(15.1719307628744,-7.538420331717,50.5849670081879));
#234779=CARTESIAN_POINT('Ctrl Pts',(16.5542344903191,3.59717575062205,49.7114220733083));
#234780=CARTESIAN_POINT('Ctrl Pts',(10.6727300166275,13.1574848127078,48.8378820879082));
#234781=CARTESIAN_POINT('Ctrl Pts',(0.105403824544313,16.9407435529307,
47.9643350961144));
#234782=CARTESIAN_POINT('Ctrl Pts',(-10.5075980236325,13.2890950373739,
47.0907861568619));
#234783=CARTESIAN_POINT('Ctrl Pts',(-16.508738639993,3.80398318054348,46.2172440283576));
#234784=CARTESIAN_POINT('Ctrl Pts',(-15.2635638669512,-7.35053820799436,
45.3437024594212));
#234785=CARTESIAN_POINT('Ctrl Pts',(-7.3187885014703,-15.2788818329547,
44.470153766293));
#234786=CARTESIAN_POINT('Ctrl Pts',(3.83850186489851,-16.5007155145833,
43.5966063581161));
#234787=CARTESIAN_POINT('Ctrl Pts',(13.3108366899365,-10.4799428435182,
42.7230659298878));
#234788=CARTESIAN_POINT('Ctrl Pts',(16.9407525485231,0.140823731848657,
41.8495220412806));
#234789=CARTESIAN_POINT('Ctrl Pts',(13.1347067697966,10.6998248727137,40.9759725574718));
#234790=CARTESIAN_POINT('Ctrl Pts',(3.56361278061866,16.5622883512643,40.1024274245226));
#234791=CARTESIAN_POINT('Ctrl Pts',(-7.57196299493098,15.1550511244777,
39.2288873792348));
#234792=CARTESIAN_POINT('Ctrl Pts',(-15.38334294431,7.09583178522857,38.3553410014936));
#234793=CARTESIAN_POINT('Ctrl Pts',(-16.443808717573,-4.07810742666914,
37.4817918252134));
#234794=CARTESIAN_POINT('Ctrl Pts',(-10.2839534542085,-13.4617992295132,
36.6082491094605));
#234795=CARTESIAN_POINT('Ctrl Pts',(0.38471977406816,-16.9370390504172,
35.7347081201641));
#234796=CARTESIAN_POINT('Ctrl Pts',(10.8945937456395,-12.9774463719987,
34.8611594663329));
#234797=CARTESIAN_POINT('Ctrl Pts',(15.9675795118921,-4.39577519264108,
34.0846730455815));
#234798=CARTESIAN_POINT('Ctrl Pts',(15.7164848735218,4.06255698440292,33.4052529870863));
#234799=CARTESIAN_POINT('Ctrl Pts',(12.3910681764409,10.4967720899174,32.8228887301915));
#234800=CARTESIAN_POINT('Ctrl Pts',(6.58354947992928,14.8418324317894,32.2405264502738));
#234801=CARTESIAN_POINT('Ctrl Pts',(-0.526061737336283,16.2290975985732,
31.6581601494567));
#234802=CARTESIAN_POINT('Ctrl Pts',(-7.54124177346282,14.3813990938608,
31.0757986593533));
#234803=CARTESIAN_POINT('Ctrl Pts',(-12.8338593367297,9.8443931394574,30.5150048932029));
#234804=CARTESIAN_POINT('Ctrl Pts',(-16.1336020319737,2.82614162577929,
29.8895012243398));
#234805=CARTESIAN_POINT('Ctrl Pts',(-15.720700102489,-3.72017645877798,
29.3718477901991));
#234806=CARTESIAN_POINT('Ctrl Pts',(-12.4278902577548,-10.3154630148318,
28.767913389789));
#234807=CARTESIAN_POINT('Ctrl Pts',(-6.61835075452055,-15.3042061210771,
28.163982999365));
#234808=CARTESIAN_POINT('Ctrl Pts',(3.18921286982258,-16.3643725491513,
27.3874945561561));
#234809=CARTESIAN_POINT('Ctrl Pts',(11.8711434900707,-11.7037316194321,
26.6110157683777));
#234810=CARTESIAN_POINT('Ctrl Pts',(16.4089266855858,-2.951791313255,25.8345264132018));
#234811=CARTESIAN_POINT('Ctrl Pts',(15.2067578435032,6.8322167000639,25.05804653416));
#234812=CARTESIAN_POINT('Ctrl Pts',(8.69010841761195,14.2277547893878,24.2815575245982));
#234813=CARTESIAN_POINT('Ctrl Pts',(-0.865369922649581,16.649765514802,
23.5050779817972));
#234814=CARTESIAN_POINT('Ctrl Pts',(-9.09004111082583,13.6250545409962,
22.8148670544718));
#234815=CARTESIAN_POINT('Ctrl Pts',(-13.2951528372927,8.79063613569119,
22.2972112024931));
#234816=CARTESIAN_POINT('Ctrl Pts',(-15.8719481457812,3.02485789735608,
21.7795527943014));
#234817=CARTESIAN_POINT('Ctrl Pts',(-15.9950131881699,-3.8119579185569,
21.240332300288));
#234818=CARTESIAN_POINT('Ctrl Pts',(-12.0739199850075,-10.85357830211,20.5932581711031));
#234819=CARTESIAN_POINT('Ctrl Pts',(-6.1528937166407,-15.0267857721248,
20.0108958028657));
#234820=CARTESIAN_POINT('Ctrl Pts',(1.00090173876869,-16.2068384572151,
19.4285323337519));
#234821=CARTESIAN_POINT('Ctrl Pts',(7.9526279267189,-14.1559824438703,18.8461696042403));
#234822=CARTESIAN_POINT('Ctrl Pts',(13.3194788758566,-9.28672523021163,
18.2638052000788));
#234823=CARTESIAN_POINT('Ctrl Pts',(16.035305575187,-2.56239008525938,17.6814429346854));
#234824=CARTESIAN_POINT('Ctrl Pts',(15.5483653072292,4.66364060380478,17.0990787620989));
#234825=CARTESIAN_POINT('Ctrl Pts',(11.3830586097303,12.0300564605656,16.4196571965547));
#234826=CARTESIAN_POINT('Ctrl Pts',(2.59877879378721,16.7435814843654,15.6431720477498));
#234827=CARTESIAN_POINT('Ctrl Pts',(-8.44236534804553,14.6880584689024,
14.7696225843175));
#234828=CARTESIAN_POINT('Ctrl Pts',(-15.769132803739,6.1898669584805,13.8960814997961));
#234829=CARTESIAN_POINT('Ctrl Pts',(-16.1788130544042,-5.02745246587616,
13.02253908916));
#234830=CARTESIAN_POINT('Ctrl Pts',(-9.4847875253367,-14.0369952260909,
12.1489901925685));
#234831=CARTESIAN_POINT('Ctrl Pts',(1.37122608810152,-16.8857826795508,
11.2754432816815));
#234832=CARTESIAN_POINT('Ctrl Pts',(11.6259393276913,-12.3226142579119,
10.401903240538));
#234833=CARTESIAN_POINT('Ctrl Pts',(16.7773480101991,-2.35079717565741,
9.52835841764913));
#234834=CARTESIAN_POINT('Ctrl Pts',(14.5649168631435,8.65294809385325,8.65480926446607));
#234835=CARTESIAN_POINT('Ctrl Pts',(5.95914281557108,15.8586325360833,7.7812641795344));
#234836=CARTESIAN_POINT('Ctrl Pts',(-5.26168421169072,16.1033256991546,
6.90772527106716));
#234837=CARTESIAN_POINT('Ctrl Pts',(-14.1740608431227,9.28012819941802,
6.03417570814114));
#234838=CARTESIAN_POINT('Ctrl Pts',(-16.8630733470096,-1.61717531779891,
5.16063176583414));
#234839=CARTESIAN_POINT('Ctrl Pts',(-12.1540187952379,-11.8031600634432,
4.28707970879804));
#234840=CARTESIAN_POINT('Ctrl Pts',(-2.10288241350344,-16.8113240844748,
3.41356001870238));
#234841=CARTESIAN_POINT('Ctrl Pts',(5.20191597901326,-15.2258097109374,
2.83116774709753));
#234842=CARTESIAN_POINT('Ctrl Pts',(8.21288342397725,-13.3772431279453,
2.54));
#234843=CARTESIAN_POINT('Ctrl Pts',(4.87742388713249,-14.9202467432335,
99.9739515716798));
#234844=CARTESIAN_POINT('Ctrl Pts',(8.23491909932401,-13.8227202559376,
99.6827649226689));
#234845=CARTESIAN_POINT('Ctrl Pts',(14.1739887586972,-9.28172478714846,
99.1004066451112));
#234846=CARTESIAN_POINT('Ctrl Pts',(16.8641590631934,1.62069699225069,98.2268540260259));
#234847=CARTESIAN_POINT('Ctrl Pts',(12.1505123919796,11.8045096439291,97.3533141674596));
#234848=CARTESIAN_POINT('Ctrl Pts',(2.10450847771473,16.8105326203359,96.4797712647473));
#234849=CARTESIAN_POINT('Ctrl Pts',(-8.86575252192839,14.4360733461987,
95.6062228333493));
#234850=CARTESIAN_POINT('Ctrl Pts',(-15.944261219331,5.72607376607536,94.7326755526906));
#234851=CARTESIAN_POINT('Ctrl Pts',(-16.0244941796172,-5.49770196836317,
93.8591354335239));
#234852=CARTESIAN_POINT('Ctrl Pts',(-9.07096043339662,-14.3081365366731,
92.9855910136025));
#234853=CARTESIAN_POINT('Ctrl Pts',(1.86397222966023,-16.8384791371353,
92.112041523131));
#234854=CARTESIAN_POINT('Ctrl Pts',(11.9810304684134,-11.9776519904688,
91.2384968645228));
#234855=CARTESIAN_POINT('Ctrl Pts',(16.8386034156279,-1.85981834066383,
90.3649566742209));
#234856=CARTESIAN_POINT('Ctrl Pts',(14.3064402689483,9.07493419979115,89.4914099852544));
#234857=CARTESIAN_POINT('Ctrl Pts',(5.49231739776645,16.0254248961468,88.617860770154));
#234858=CARTESIAN_POINT('Ctrl Pts',(-5.72792279872019,15.9437113194273,
87.744318881174));
#234859=CARTESIAN_POINT('Ctrl Pts',(-14.4429720934138,8.86013687158698,
86.8707767567048));
#234860=CARTESIAN_POINT('Ctrl Pts',(-16.538121421115,-0.886330991014404,
86.0942902803326));
#234861=CARTESIAN_POINT('Ctrl Pts',(-13.6209825651427,-8.83003142642877,
85.4148658796595));
#234862=CARTESIAN_POINT('Ctrl Pts',(-8.42918136888641,-13.8796887457595,
84.8325025165876));
#234863=CARTESIAN_POINT('Ctrl Pts',(-1.54624666050498,-16.1634779962029,
84.2501387196583));
#234864=CARTESIAN_POINT('Ctrl Pts',(5.6395949219415,-15.2261868944715,83.6677764341522));
#234865=CARTESIAN_POINT('Ctrl Pts',(11.7030129067027,-11.2553858936635,
83.0854114811982));
#234866=CARTESIAN_POINT('Ctrl Pts',(15.4364148738012,-5.04065566168736,
82.5030510364523));
#234867=CARTESIAN_POINT('Ctrl Pts',(16.0876297672017,2.17538750159022,81.920684821478));
#234868=CARTESIAN_POINT('Ctrl Pts',(13.2634938613715,9.72028758756466,81.2736170762956));
#234869=CARTESIAN_POINT('Ctrl Pts',(6.27538307453071,15.4465143293486,80.5618380752527));
#234870=CARTESIAN_POINT('Ctrl Pts',(-3.5456395651444,16.2888172560553,79.7853562564362));
#234871=CARTESIAN_POINT('Ctrl Pts',(-12.4895388541907,11.2398524651431,
78.9765134960652));
#234872=CARTESIAN_POINT('Ctrl Pts',(-16.8877464761754,1.37137222676466,
78.1353235797256));
#234873=CARTESIAN_POINT('Ctrl Pts',(-14.0349224141081,-9.48805380934931,
77.2617828413385));
#234874=CARTESIAN_POINT('Ctrl Pts',(-5.02555505900452,-16.1782905681582,
76.3882344219503));
#234875=CARTESIAN_POINT('Ctrl Pts',(6.19168436392614,-15.7696892913803,
75.5146865486426));
#234876=CARTESIAN_POINT('Ctrl Pts',(14.69010815439,-8.43809076015795,74.6411457032265));
#234877=CARTESIAN_POINT('Ctrl Pts',(16.7411715205132,2.59661201524677,73.7676025636109));
#234878=CARTESIAN_POINT('Ctrl Pts',(11.4437030933382,12.491970771702,72.8940531802298));
#234879=CARTESIAN_POINT('Ctrl Pts',(1.12337174350795,16.9039814551095,72.0205073511294));
#234880=CARTESIAN_POINT('Ctrl Pts',(-9.69005172295177,13.896422099104,71.1469673417258));
#234881=CARTESIAN_POINT('Ctrl Pts',(-16.2502411410211,4.78924917427139,
70.2734216689157));
#234882=CARTESIAN_POINT('Ctrl Pts',(-15.6776774384033,-6.42012256706945,
69.3998722664036));
#234883=CARTESIAN_POINT('Ctrl Pts',(-8.22367710326658,-14.811409626533,
68.5263289271335));
#234884=CARTESIAN_POINT('Ctrl Pts',(2.83988820221462,-16.7015935493797,
67.6527882423345));
#234885=CARTESIAN_POINT('Ctrl Pts',(12.6570361941225,-11.260810473645,66.7792403667844));
#234886=CARTESIAN_POINT('Ctrl Pts',(16.9185383990886,-0.877488357177624,
65.9056920801616));
#234887=CARTESIAN_POINT('Ctrl Pts',(13.7540294103515,9.89135710569527,65.0321507613488));
#234888=CARTESIAN_POINT('Ctrl Pts',(4.55236823380688,16.3177533927151,64.158608429949));
#234889=CARTESIAN_POINT('Ctrl Pts',(-6.64741371913593,15.5835137156219,
63.2850587830649));
#234890=CARTESIAN_POINT('Ctrl Pts',(-14.9287693573288,8.00527769159048,
62.411512534346));
#234891=CARTESIAN_POINT('Ctrl Pts',(-16.659632505923,-3.08097555134145,
61.5379734871133));
#234892=CARTESIAN_POINT('Ctrl Pts',(-11.0748379470886,-12.8202158078566,
60.6644269622593));
#234893=CARTESIAN_POINT('Ctrl Pts',(-0.631747537436352,-16.929073409753,
59.7908783158042));
#234894=CARTESIAN_POINT('Ctrl Pts',(10.0906151117922,-13.6090327714261,
58.9173339217415));
#234895=CARTESIAN_POINT('Ctrl Pts',(16.3820372671786,-4.31418311522113,
58.0437937967352));
#234896=CARTESIAN_POINT('Ctrl Pts',(15.4853957244796,6.87265037590269,57.1702461872199));
#234897=CARTESIAN_POINT('Ctrl Pts',(7.78735260977348,15.0456400981175,56.2966977328445));
#234898=CARTESIAN_POINT('Ctrl Pts',(-0.54308291818422,16.2183345882251,
55.641541411317));
#234899=CARTESIAN_POINT('Ctrl Pts',(-5.64906117807711,14.7227932878332,
55.2047672680582));
#234900=CARTESIAN_POINT('Ctrl Pts',(-8.84128141946905,13.1825815911769,
54.913591547372));
#234901=CARTESIAN_POINT('Ctrl Pts',(-12.7139897717434,9.89631550735883,
54.5010777877565));
#234902=CARTESIAN_POINT('Ctrl Pts',(-15.7419422871769,3.98311029581506,
53.9672495019182));
#234903=CARTESIAN_POINT('Ctrl Pts',(-15.9056887394072,-3.26301154062966,
53.3848834661307));
#234904=CARTESIAN_POINT('Ctrl Pts',(-13.151486462039,-9.31135056376969,
52.851051224739));
#234905=CARTESIAN_POINT('Ctrl Pts',(-8.77394119964485,-13.3714056924109,
52.3657478413944));
#234906=CARTESIAN_POINT('Ctrl Pts',(-2.20989733159411,-16.2608526343619,
51.7833881468112));
#234907=CARTESIAN_POINT('Ctrl Pts',(7.09562903351822,-15.3863019238338,
51.0554327680203));
#234908=CARTESIAN_POINT('Ctrl Pts',(15.157129863504,-7.56799792670603,50.181884073913));
#234909=CARTESIAN_POINT('Ctrl Pts',(16.5612249740228,3.56484220015964,49.3083391390334));
#234910=CARTESIAN_POINT('Ctrl Pts',(10.6983708255083,13.1366145680045,48.4347991536333));
#234911=CARTESIAN_POINT('Ctrl Pts',(0.138477839551016,16.9404833751269,
47.5612521618395));
#234912=CARTESIAN_POINT('Ctrl Pts',(-10.4816273982916,13.3095663390386,
46.687703222587));
#234913=CARTESIAN_POINT('Ctrl Pts',(-16.5012606795525,3.8361966474277,45.8141610940826));
#234914=CARTESIAN_POINT('Ctrl Pts',(-15.2778660120186,-7.32072006724886,
44.9406195251463));
#234915=CARTESIAN_POINT('Ctrl Pts',(-7.34859055115275,-15.2645481736829,
44.067070832018));
#234916=CARTESIAN_POINT('Ctrl Pts',(3.80627969722568,-16.5081574017718,
43.1935234238411));
#234917=CARTESIAN_POINT('Ctrl Pts',(13.2903383695685,-10.505893783139,42.3199829956129));
#234918=CARTESIAN_POINT('Ctrl Pts',(16.9409750209097,0.107754121169227,
41.4464391070056));
#234919=CARTESIAN_POINT('Ctrl Pts',(13.1555528000527,10.674152489181,40.5728896231969));
#234920=CARTESIAN_POINT('Ctrl Pts',(3.59593193367118,16.5552804748095,39.6993444902477));
#234921=CARTESIAN_POINT('Ctrl Pts',(-7.54235602743425,15.1697858338892,
38.8258044449599));
#234922=CARTESIAN_POINT('Ctrl Pts',(-15.3694445103367,7.12583740255076,
37.9522580672186));
#234923=CARTESIAN_POINT('Ctrl Pts',(-16.4517176592595,-4.04599305540136,
37.0787088909385));
#234924=CARTESIAN_POINT('Ctrl Pts',(-10.3102014257795,-13.4416882462526,
36.2051661751856));
#234925=CARTESIAN_POINT('Ctrl Pts',(0.351660123960591,-16.9377272910555,
35.3316251858892));
#234926=CARTESIAN_POINT('Ctrl Pts',(10.8692206887944,-12.9986940114971,
34.458076532058));
#234927=CARTESIAN_POINT('Ctrl Pts',(15.9589631353106,-4.42689036074096,
33.6815901113065));
#234928=CARTESIAN_POINT('Ctrl Pts',(15.7243434257873,4.03195151757635,33.0021700528113));
#234929=CARTESIAN_POINT('Ctrl Pts',(12.411590427441,10.4724165323632,32.4198057959166));
#234930=CARTESIAN_POINT('Ctrl Pts',(6.61238331773995,14.8290425488113,31.8374435159989));
#234931=CARTESIAN_POINT('Ctrl Pts',(-0.49422321669696,16.2299980507867,
31.2550772151818));
#234932=CARTESIAN_POINT('Ctrl Pts',(-7.51322466356559,14.3961216760913,
30.6727157250783));
#234933=CARTESIAN_POINT('Ctrl Pts',(-12.8145762100372,9.86937404220413,
30.111921958928));
#234934=CARTESIAN_POINT('Ctrl Pts',(-16.12806125839,2.85766387481593,29.4864182900649));
#234935=CARTESIAN_POINT('Ctrl Pts',(-15.7278617443666,-3.68963673147481,
28.9687648559242));
#234936=CARTESIAN_POINT('Ctrl Pts',(-12.4481291493698,-10.2909106772968,
28.3648304555141));
#234937=CARTESIAN_POINT('Ctrl Pts',(-6.64804512428813,-15.2914134712689,
27.7609000650901));
#234938=CARTESIAN_POINT('Ctrl Pts',(3.15708242117274,-16.3704453318935,
26.9844116218812));
#234939=CARTESIAN_POINT('Ctrl Pts',(11.8483728842716,-11.7269211343611,
26.2079328341028));
#234940=CARTESIAN_POINT('Ctrl Pts',(16.4030235614028,-2.98378659599131,
25.4314434789269));
#234941=CARTESIAN_POINT('Ctrl Pts',(15.2201560559328,6.80249906207023,24.6549635998851));
#234942=CARTESIAN_POINT('Ctrl Pts',(8.7176872081616,14.2107487385718,23.8784745903233));
#234943=CARTESIAN_POINT('Ctrl Pts',(-0.832720883397044,16.6514424048933,
23.1019950475222));
#234944=CARTESIAN_POINT('Ctrl Pts',(-9.06353022200645,13.6427034256651,
22.4117841201969));
#234945=CARTESIAN_POINT('Ctrl Pts',(-13.2779876928054,8.81644307113897,
21.8941282682182));
#234946=CARTESIAN_POINT('Ctrl Pts',(-15.865971678906,3.05606427718328,21.3764698600264));
#234947=CARTESIAN_POINT('Ctrl Pts',(-16.0023608906003,-3.78081352838967,
20.8372493660131));
#234948=CARTESIAN_POINT('Ctrl Pts',(-12.0950883032701,-10.8299570922275,
20.1901752368281));
#234949=CARTESIAN_POINT('Ctrl Pts',(-6.18219771556103,-15.014736995172,
19.6078128685908));
#234950=CARTESIAN_POINT('Ctrl Pts',(0.969256542110089,-16.2087372949717,
19.0254493994769));
#234951=CARTESIAN_POINT('Ctrl Pts',(7.92497437445677,-14.1714666126165,
18.4430866699654));
#234952=CARTESIAN_POINT('Ctrl Pts',(13.3013050492384,-9.31269157621807,
17.8607222658038));
#234953=CARTESIAN_POINT('Ctrl Pts',(16.0302614869104,-2.59369264467135,
17.2783600004105));
#234954=CARTESIAN_POINT('Ctrl Pts',(15.5574062000099,4.63329271323931,16.695995827824));
#234955=CARTESIAN_POINT('Ctrl Pts',(11.4065609595045,12.0077416980507,16.0165742622798));
#234956=CARTESIAN_POINT('Ctrl Pts',(2.63142708599563,16.7384848818102,15.2400891134749));
#234957=CARTESIAN_POINT('Ctrl Pts',(-8.41365365094794,14.7044792395093,
14.3665396500426));
#234958=CARTESIAN_POINT('Ctrl Pts',(-15.7570084434582,6.22063678780908,
13.4929985655212));
#234959=CARTESIAN_POINT('Ctrl Pts',(-16.188572865265,-4.99585858488261,
12.6194561548851));
#234960=CARTESIAN_POINT('Ctrl Pts',(-9.51216164102907,-14.0184356956411,
11.7459072582936));
#234961=CARTESIAN_POINT('Ctrl Pts',(1.33826243243039,-16.8884073466776,
10.8723603474065));
#234962=CARTESIAN_POINT('Ctrl Pts',(11.6018459418819,-12.3452716084081,
9.99882030626305));
#234963=CARTESIAN_POINT('Ctrl Pts',(16.7727127610866,-2.38353722631314,
9.12527548337419));
#234964=CARTESIAN_POINT('Ctrl Pts',(14.5817526240582,8.62448421529251,8.25172633019114));
#234965=CARTESIAN_POINT('Ctrl Pts',(5.99010063334989,15.8469624514546,7.37818124525947));
#234966=CARTESIAN_POINT('Ctrl Pts',(-5.23027120411188,16.1135247672574,
6.50464233679222));
#234967=CARTESIAN_POINT('Ctrl Pts',(-14.1558289455155,9.30781100699391,
5.6310927738662));
#234968=CARTESIAN_POINT('Ctrl Pts',(-16.8663196658678,-1.58433664466474,
4.75754883155922));
#234969=CARTESIAN_POINT('Ctrl Pts',(-12.176742151521,-11.7792331335277,
3.88399677452311));
#234970=CARTESIAN_POINT('Ctrl Pts',(-2.13628434935723,-16.8075177214065,
3.01047708442746));
#234971=CARTESIAN_POINT('Ctrl Pts',(5.17307735374225,-15.235382941248,2.4280848128226));
#234972=CARTESIAN_POINT('Ctrl Pts',(8.18677178411256,-13.3932742228552,
2.13691706572506));
#234973=CARTESIAN_POINT('Ctrl Pts',(4.93583477857427,-15.2672968749182,
99.276786147918));
#234974=CARTESIAN_POINT('Ctrl Pts',(8.37270510111608,-14.1561605689906,
98.985599498907));
#234975=CARTESIAN_POINT('Ctrl Pts',(14.4565441697849,-9.53512613473198,
98.4032412213494));
#234976=CARTESIAN_POINT('Ctrl Pts',(17.2439063586178,1.60059582519938,97.529688602264));
#234977=CARTESIAN_POINT('Ctrl Pts',(12.459092747559,12.0256973050457,96.6561487436978));
#234978=CARTESIAN_POINT('Ctrl Pts',(2.20729972295532,17.1763324554002,95.7826058409855));
#234979=CARTESIAN_POINT('Ctrl Pts',(-9.0142909625482,14.7857155340711,94.9090574095874));
#234980=CARTESIAN_POINT('Ctrl Pts',(-16.2787130536557,5.90619648665763,
94.0355101289287));
#234981=CARTESIAN_POINT('Ctrl Pts',(-16.3981706187505,-5.56621489966294,
93.1619700097619));
#234982=CARTESIAN_POINT('Ctrl Pts',(-9.3197843615974,-14.5951835935182,
92.2884255898407));
#234983=CARTESIAN_POINT('Ctrl Pts',(1.84918535552813,-17.2180842787859,
91.4148760993691));
#234984=CARTESIAN_POINT('Ctrl Pts',(12.2067925147014,-12.2831805333435,
90.541331440761));
#234985=CARTESIAN_POINT('Ctrl Pts',(17.2057982426253,-1.95718031442605,
89.667791250459));
#234986=CARTESIAN_POINT('Ctrl Pts',(14.6539266036417,9.22849806094559,88.7942445614926));
#234987=CARTESIAN_POINT('Ctrl Pts',(5.66751699389662,16.3624695389627,87.9206953463922));
#234988=CARTESIAN_POINT('Ctrl Pts',(-5.80180695461619,16.3163747235842,
87.0471534574121));
#234989=CARTESIAN_POINT('Ctrl Pts',(-14.7337086550204,9.10469190017703,
86.173611332943));
#234990=CARTESIAN_POINT('Ctrl Pts',(-16.907821248653,-0.850769408927519,
85.3971248565708));
#234991=CARTESIAN_POINT('Ctrl Pts',(-13.952449493395,-8.98047078304213,
84.7177004558976));
#234992=CARTESIAN_POINT('Ctrl Pts',(-8.66234960037526,-14.1593632731592,
84.1353370928258));
#234993=CARTESIAN_POINT('Ctrl Pts',(-1.63441435212309,-16.5167559847244,
83.5529732958965));
#234994=CARTESIAN_POINT('Ctrl Pts',(5.71394048243582,-15.582608538917,82.9706110103903));
#234995=CARTESIAN_POINT('Ctrl Pts',(11.9248996950552,-11.5440598620369,
82.3882460574363));
#234996=CARTESIAN_POINT('Ctrl Pts',(15.7620513935745,-5.20372977999498,
81.8058856126904));
#234997=CARTESIAN_POINT('Ctrl Pts',(16.4515161392448,2.16995095572181,81.2235193977162));
#234998=CARTESIAN_POINT('Ctrl Pts',(13.5901159401,9.89166781350957,80.5764516525336));
#234999=CARTESIAN_POINT('Ctrl Pts',(6.46599472178834,15.768058481243,79.8646726514909));
#235000=CARTESIAN_POINT('Ctrl Pts',(-3.57007991434989,16.6618936774511,
79.0881908326743));
#235001=CARTESIAN_POINT('Ctrl Pts',(-12.7289865862692,11.530669325039,78.2793480723033));
#235002=CARTESIAN_POINT('Ctrl Pts',(-17.2576868233755,1.45808718990079,
77.4381581559637));
#235003=CARTESIAN_POINT('Ctrl Pts',(-14.3777506682307,-9.65168892982117,
76.5646174175767));
#235004=CARTESIAN_POINT('Ctrl Pts',(-5.19091979020079,-16.5202870349902,
75.6910689981883));
#235005=CARTESIAN_POINT('Ctrl Pts',(6.27643315327119,-16.1400176985402,
74.8175211248808));
#235006=CARTESIAN_POINT('Ctrl Pts',(14.9877360147345,-8.67415929889326,
73.9439802794645));
#235007=CARTESIAN_POINT('Ctrl Pts',(17.1210590580418,2.59839834233703,73.0704371398491));
#235008=CARTESIAN_POINT('Ctrl Pts',(11.7390962079078,12.7308410590853,72.1968877564678));
#235009=CARTESIAN_POINT('Ctrl Pts',(1.20461747738711,17.2750806534848,71.3233419273677));
#235010=CARTESIAN_POINT('Ctrl Pts',(-9.8586155045836,14.2368667833959,70.4498019179638));
#235011=CARTESIAN_POINT('Ctrl Pts',(-16.5946269582401,4.94960608184395,
69.5762562451539));
#235012=CARTESIAN_POINT('Ctrl Pts',(-16.0467234064853,-6.51023954388343,
68.7027068426416));
#235013=CARTESIAN_POINT('Ctrl Pts',(-8.45539729362645,-15.1124442311569,
67.8291635033717));
#235014=CARTESIAN_POINT('Ctrl Pts',(2.84720251460428,-17.0814124989511,
66.9556228185727));
#235015=CARTESIAN_POINT('Ctrl Pts',(12.9001746725412,-11.5526999172981,
66.0820749430225));
#235016=CARTESIAN_POINT('Ctrl Pts',(17.2907823605974,-0.953327344803424,
65.2085266563997));
#235017=CARTESIAN_POINT('Ctrl Pts',(14.091982832569,10.0648541472475,64.3349853375869));
#235018=CARTESIAN_POINT('Ctrl Pts',(4.70770647007453,16.6644365263113,63.4614430061872));
#235019=CARTESIAN_POINT('Ctrl Pts',(-6.74290599880482,15.9511990500923,
62.587893359303));
#235020=CARTESIAN_POINT('Ctrl Pts',(-15.2330571795269,8.23269305623385,
61.7143471105842));
#235021=CARTESIAN_POINT('Ctrl Pts',(-17.0393703432698,-3.09398930387017,
60.8408080633514));
#235022=CARTESIAN_POINT('Ctrl Pts',(-11.3631136907074,-13.0674843928964,
59.9672615384974));
#235023=CARTESIAN_POINT('Ctrl Pts',(-0.70220333665715,-17.3024270353797,
59.0937128920422));
#235024=CARTESIAN_POINT('Ctrl Pts',(10.2690557669052,-13.9444025431006,
58.2201684979797));
#235025=CARTESIAN_POINT('Ctrl Pts',(16.7308669613241,-4.4644760610512,57.3466283729733));
#235026=CARTESIAN_POINT('Ctrl Pts',(15.8518024603875,6.9734831296463,56.4730807634581));
#235027=CARTESIAN_POINT('Ctrl Pts',(8.00994117394196,15.353251361599,55.5995323090826));
#235028=CARTESIAN_POINT('Ctrl Pts',(-0.500693182285731,16.5798966326647,
54.9443759875552));
#235029=CARTESIAN_POINT('Ctrl Pts',(-5.7252215718708,15.0680841313378,54.5076018442963));
#235030=CARTESIAN_POINT('Ctrl Pts',(-8.99359949064856,13.5042870040261,
54.2164261236102));
#235031=CARTESIAN_POINT('Ctrl Pts',(-12.9628799055481,10.1580357240919,
53.8039123639946));
#235032=CARTESIAN_POINT('Ctrl Pts',(-16.0778001407337,4.12406639235871,
53.2700840781564));
#235033=CARTESIAN_POINT('Ctrl Pts',(-16.2692199783059,-3.28237421158282,
52.6877180423688));
#235034=CARTESIAN_POINT('Ctrl Pts',(-13.4741429151591,-9.4740868533593,
52.1538858009772));
#235035=CARTESIAN_POINT('Ctrl Pts',(-9.01309886785127,-13.6386174254943,
51.6685824176325));
#235036=CARTESIAN_POINT('Ctrl Pts',(-2.31290709950205,-16.6141458123899,
51.0862227230494));
#235037=CARTESIAN_POINT('Ctrl Pts',(7.20159501957484,-15.7510974668251,
50.3582673442584));
#235038=CARTESIAN_POINT('Ctrl Pts',(15.4680654352027,-7.78635023006169,
49.4847186501511));
#235039=CARTESIAN_POINT('Ctrl Pts',(16.9403224602182,3.58870957351869,48.6111737152715));
#235040=CARTESIAN_POINT('Ctrl Pts',(10.9793983400646,13.3922579944051,47.7376337298714));
#235041=CARTESIAN_POINT('Ctrl Pts',(0.197998288172547,17.315677234564,46.8640867380776));
#235042=CARTESIAN_POINT('Ctrl Pts',(-10.6696964002294,13.6396340708787,
45.9905377988251));
#235043=CARTESIAN_POINT('Ctrl Pts',(-16.8543908134899,3.97625719958833,
45.1169956703207));
#235044=CARTESIAN_POINT('Ctrl Pts',(-15.6410467645444,-7.43214068739608,
44.2434541013845));
#235045=CARTESIAN_POINT('Ctrl Pts',(-7.56241616500397,-15.5785468472263,
43.3699054082562));
#235046=CARTESIAN_POINT('Ctrl Pts',(3.83566788994747,-16.8869083340862,
42.4963580000793));
#235047=CARTESIAN_POINT('Ctrl Pts',(13.5500371245709,-10.7831523186843,
41.6228175718511));
#235048=CARTESIAN_POINT('Ctrl Pts',(17.3169978010249,0.0536855070462372,
40.7492736832437));
#235049=CARTESIAN_POINT('Ctrl Pts',(13.4828481901672,10.8670072492597,39.875724199435));
#235050=CARTESIAN_POINT('Ctrl Pts',(3.73084414890809,16.9104078692299,39.0021790664858));
#235051=CARTESIAN_POINT('Ctrl Pts',(-7.65905153774733,15.5313085597159,
38.128639021198));
#235052=CARTESIAN_POINT('Ctrl Pts',(-15.6865111787188,7.33507441382364,
37.2550926434567));
#235053=CARTESIAN_POINT('Ctrl Pts',(-16.8300170127259,-4.08088823483258,
36.3815434671767));
#235054=CARTESIAN_POINT('Ctrl Pts',(-10.5836226618337,-13.7053885973875,
35.5080007514237));
#235055=CARTESIAN_POINT('Ctrl Pts',(0.303006442815629,-17.3145042373724,
34.6344597621274));
#235056=CARTESIAN_POINT('Ctrl Pts',(11.066932904554,-13.3231341867051,33.760911108296));
#235057=CARTESIAN_POINT('Ctrl Pts',(16.2980798378743,-4.57829389437195,
32.9844246875447));
#235058=CARTESIAN_POINT('Ctrl Pts',(16.0864953004883,4.06884451010073,32.3050046290494));
#235059=CARTESIAN_POINT('Ctrl Pts',(12.7216256069651,10.6634518289905,31.7226403721548));
#235060=CARTESIAN_POINT('Ctrl Pts',(6.80858359081981,15.1356991983486,31.140278092237));
#235061=CARTESIAN_POINT('Ctrl Pts',(-0.451296269662344,16.5916412909089,
30.55791179142));
#235062=CARTESIAN_POINT('Ctrl Pts',(-7.63174993158895,14.7403328107756,
29.9755503013164));
#235063=CARTESIAN_POINT('Ctrl Pts',(-13.0658809918904,10.130985078246,29.4147565351661));
#235064=CARTESIAN_POINT('Ctrl Pts',(-16.4761417220308,2.97473280635277,
28.7892528663031));
#235065=CARTESIAN_POINT('Ctrl Pts',(-16.0889876485826,-3.71883319028936,
28.2715994321623));
#235066=CARTESIAN_POINT('Ctrl Pts',(-12.7582785331733,-10.4779611435658,
27.6676650317522));
#235067=CARTESIAN_POINT('Ctrl Pts',(-6.84663118491786,-15.6081183918739,
27.0637346413282));
#235068=CARTESIAN_POINT('Ctrl Pts',(3.17276123970552,-16.7441106422543,
26.2872461981194));
#235069=CARTESIAN_POINT('Ctrl Pts',(12.0718823897233,-12.0263822463549,
25.5107674103409));
#235070=CARTESIAN_POINT('Ctrl Pts',(16.7569308387996,-3.10465120400694,
24.734278055165));
#235071=CARTESIAN_POINT('Ctrl Pts',(15.5801911891598,6.90263599970297,23.9577981761232));
#235072=CARTESIAN_POINT('Ctrl Pts',(8.95857599931089,14.496815259151,23.1813091665614));
#235073=CARTESIAN_POINT('Ctrl Pts',(-0.795880476596025,17.0234103836526,
22.4048296237604));
#235074=CARTESIAN_POINT('Ctrl Pts',(-9.21889954133092,13.9755023685913,
21.7146186964351));
#235075=CARTESIAN_POINT('Ctrl Pts',(-13.5429970798933,9.05635009176774,
21.1969628444563));
#235076=CARTESIAN_POINT('Ctrl Pts',(-16.2076418338305,3.17640712837205,
20.6793044362646));
#235077=CARTESIAN_POINT('Ctrl Pts',(-16.3698676444239,-3.81120587992042,
20.1400839422512));
#235078=CARTESIAN_POINT('Ctrl Pts',(-12.3993629494788,-11.0298255146244,
19.4930098130663));
#235079=CARTESIAN_POINT('Ctrl Pts',(-6.369338529662,-15.3270727009527,18.9106474448289));
#235080=CARTESIAN_POINT('Ctrl Pts',(0.936739070091638,-16.5714000965576,
18.3282839757151));
#235081=CARTESIAN_POINT('Ctrl Pts',(8.05347579678468,-14.5121226354584,
17.7459212462035));
#235082=CARTESIAN_POINT('Ctrl Pts',(13.5652295524909,-9.5635342225889,17.163556842042));
#235083=CARTESIAN_POINT('Ctrl Pts',(16.3770767983155,-2.70461904034632,
16.5811945766486));
#235084=CARTESIAN_POINT('Ctrl Pts',(15.9178493878606,4.68416535283064,15.9988304040621));
#235085=CARTESIAN_POINT('Ctrl Pts',(11.6994471463838,12.2360715951453,15.3194088385179));
#235086=CARTESIAN_POINT('Ctrl Pts',(2.74559787121876,17.1008524793059,14.542923689713));
#235087=CARTESIAN_POINT('Ctrl Pts',(-8.55123833157692,15.0586062119801,
13.6693742262807));
#235088=CARTESIAN_POINT('Ctrl Pts',(-16.0856772438365,6.41108197392919,
12.7958331417593));
#235089=CARTESIAN_POINT('Ctrl Pts',(-16.5642065954181,-5.05268593708457,
11.9222907311232));
#235090=CARTESIAN_POINT('Ctrl Pts',(-9.76980743803308,-14.2975936530599,
11.0487418345318));
#235091=CARTESIAN_POINT('Ctrl Pts',(1.3116521805251,-17.2673649954796,10.1751949236447));
#235092=CARTESIAN_POINT('Ctrl Pts',(11.817976899751,-12.6576895192489,9.30165488250119));
#235093=CARTESIAN_POINT('Ctrl Pts',(17.13669464839,-2.49229281907389,8.42811005961233));
#235094=CARTESIAN_POINT('Ctrl Pts',(14.9338562047234,8.76714260063931,7.55456090642927));
#235095=CARTESIAN_POINT('Ctrl Pts',(6.17571729045023,16.1783888868888,6.68101582149761));
#235096=CARTESIAN_POINT('Ctrl Pts',(-5.29250256744655,16.488299008162,5.80747691303036));
#235097=CARTESIAN_POINT('Ctrl Pts',(-14.4388067487207,9.56133101256512,
4.93392735010434));
#235098=CARTESIAN_POINT('Ctrl Pts',(-17.2454251395882,-1.56315167496296,
4.06038340779735));
#235099=CARTESIAN_POINT('Ctrl Pts',(-12.4863758140978,-12.0000683140979,
3.18683135076125));
#235100=CARTESIAN_POINT('Ctrl Pts',(-2.23890604449785,-17.172650444636,
2.31331166066559));
#235101=CARTESIAN_POINT('Ctrl Pts',(5.235856250331,-15.591154012463,1.73091938906073));
#235102=CARTESIAN_POINT('Ctrl Pts',(8.32364283634651,-13.7174993625372,
1.4397516419632));
#235103=CARTESIAN_POINT('Ctrl Pts',(5.14372052707397,-15.954202005465,99.0499998618934));
#235104=CARTESIAN_POINT('Ctrl Pts',(8.73513470709088,-14.7963294616827,
98.7588132128824));
#235105=CARTESIAN_POINT('Ctrl Pts',(15.0950679225818,-9.97365404867466,
98.1764549353248));
#235106=CARTESIAN_POINT('Ctrl Pts',(18.0163684888611,1.65764446979774,97.3029023162395));
#235107=CARTESIAN_POINT('Ctrl Pts',(13.0263905331421,12.5530095016595,96.4293624576732));
#235108=CARTESIAN_POINT('Ctrl Pts',(2.32045476192815,17.9425893950282,95.5558195549607));
#235109=CARTESIAN_POINT('Ctrl Pts',(-9.40496266900684,15.4545148564433,
94.682271123563));
#235110=CARTESIAN_POINT('Ctrl Pts',(-17.001723655633,6.18401496376114,93.8087238429039));
#235111=CARTESIAN_POINT('Ctrl Pts',(-17.1361734707182,-5.80133589325128,
92.9351837237375));
#235112=CARTESIAN_POINT('Ctrl Pts',(-9.74884265531038,-15.2400337762381,
92.061639303816));
#235113=CARTESIAN_POINT('Ctrl Pts',(1.91739320725897,-17.9896265365144,
91.1880898133446));
#235114=CARTESIAN_POINT('Ctrl Pts',(12.7423408076599,-12.8427510214549,
90.3145451547363));
#235115=CARTESIAN_POINT('Ctrl Pts',(17.973588625736,-2.05918136913807,89.4410049644344));
#235116=CARTESIAN_POINT('Ctrl Pts',(15.3170100157463,9.62886290630876,88.5674582754681));
#235117=CARTESIAN_POINT('Ctrl Pts',(5.93473334291282,17.0894256722966,87.6939090603675));
#235118=CARTESIAN_POINT('Ctrl Pts',(-6.0475323693482,17.0509170115507,86.8203671713876));
#235119=CARTESIAN_POINT('Ctrl Pts',(-15.3849357452698,9.52425112056796,
85.9468250469183));
#235120=CARTESIAN_POINT('Ctrl Pts',(-17.6646455617541,-0.874596589367444,
85.1703385705461));
#235121=CARTESIAN_POINT('Ctrl Pts',(-14.5839551160585,-9.37033256926268,
84.490914169873));
#235122=CARTESIAN_POINT('Ctrl Pts',(-9.06164045687475,-14.7852776229001,
83.9085508068012));
#235123=CARTESIAN_POINT('Ctrl Pts',(-1.72140116442236,-17.2540033471532,
83.3261870098719));
#235124=CARTESIAN_POINT('Ctrl Pts',(5.95635249812247,-16.2842665058604,
82.7438247243657));
#235125=CARTESIAN_POINT('Ctrl Pts',(12.4484708240321,-12.0703307926272,
82.1614597714117));
#235126=CARTESIAN_POINT('Ctrl Pts',(16.4625390898554,-5.44971481838453,
81.5790993266658));
#235127=CARTESIAN_POINT('Ctrl Pts',(17.1890545465933,2.25315493289289,80.9967331116916));
#235128=CARTESIAN_POINT('Ctrl Pts',(14.2061761947151,10.3225798357151,80.3496653665091));
#235129=CARTESIAN_POINT('Ctrl Pts',(6.76841920591276,16.4677654826234,79.6378863654662));
#235130=CARTESIAN_POINT('Ctrl Pts',(-3.71570440856855,17.4100092083659,
78.8614045466498));
#235131=CARTESIAN_POINT('Ctrl Pts',(-13.288525079429,12.057029606762,78.0525617862786));
#235132=CARTESIAN_POINT('Ctrl Pts',(-18.0282150260661,1.53781166581589,
77.2113718699392));
#235133=CARTESIAN_POINT('Ctrl Pts',(-15.0288408435369,-10.0712109670233,
76.337831131552));
#235134=CARTESIAN_POINT('Ctrl Pts',(-5.43695534261273,-17.2547010974789,
75.4642827121638));
#235135=CARTESIAN_POINT('Ctrl Pts',(6.54353245842201,-16.867074377391,74.5907348388561));
#235136=CARTESIAN_POINT('Ctrl Pts',(15.6506840021155,-9.07467538091734,
73.71719399344));
#235137=CARTESIAN_POINT('Ctrl Pts',(17.8888929368635,2.70019219203618,72.8436508538244));
#235138=CARTESIAN_POINT('Ctrl Pts',(12.2747761918259,13.290282461216,71.9701014704433));
#235139=CARTESIAN_POINT('Ctrl Pts',(1.27302275849202,18.0466025772607,71.096555641343));
#235140=CARTESIAN_POINT('Ctrl Pts',(-10.2875103892078,14.8818294332417,
70.2230156319393));
#235141=CARTESIAN_POINT('Ctrl Pts',(-17.3325681928048,5.18491342847482,
69.3494699591292));
#235142=CARTESIAN_POINT('Ctrl Pts',(-16.769804896017,-6.78787346384023,
68.4759205566171));
#235143=CARTESIAN_POINT('Ctrl Pts',(-8.84623524341765,-15.7811529722845,
67.6023772173471));
#235144=CARTESIAN_POINT('Ctrl Pts',(2.9601560806369,-17.8476829019032,66.728836532548));
#235145=CARTESIAN_POINT('Ctrl Pts',(13.4673455326309,-12.08018662827,65.855288656998));
#235146=CARTESIAN_POINT('Ctrl Pts',(18.0632177615476,-1.01050850016115,
64.981740370375));
#235147=CARTESIAN_POINT('Ctrl Pts',(14.7306400943042,10.5030943481002,64.1081990515624));
#235148=CARTESIAN_POINT('Ctrl Pts',(4.93225442032984,17.4057021407921,63.2346567201624));
#235149=CARTESIAN_POINT('Ctrl Pts',(-7.03102405797079,16.6702072230626,
62.3611070732785));
#235150=CARTESIAN_POINT('Ctrl Pts',(-15.9073498633145,8.61366043216892,
61.4875608245595));
#235151=CARTESIAN_POINT('Ctrl Pts',(-17.8039692526451,-3.21799724888556,
60.6140217773269));
#235152=CARTESIAN_POINT('Ctrl Pts',(-11.8822632435225,-13.6423057372915,
59.7404752524727));
#235153=CARTESIAN_POINT('Ctrl Pts',(-0.748162949896964,-18.0755894847779,
58.8669266060177));
#235154=CARTESIAN_POINT('Ctrl Pts',(10.7165494562679,-14.5766352257037,
57.993382211955));
#235155=CARTESIAN_POINT('Ctrl Pts',(17.4753130455352,-4.67819951849822,
57.1198420869487));
#235156=CARTESIAN_POINT('Ctrl Pts',(16.5665489029193,7.27199164643246,56.2462944774334));
#235157=CARTESIAN_POINT('Ctrl Pts',(8.38107762913917,16.0331141111702,55.372746023058));
#235158=CARTESIAN_POINT('Ctrl Pts',(-0.509160454228341,17.3217484027684,
54.7175897015305));
#235159=CARTESIAN_POINT('Ctrl Pts',(-5.96857652185481,15.7467406958587,
54.2808155582717));
#235160=CARTESIAN_POINT('Ctrl Pts',(-9.38441428880919,14.1157714248655,
53.9896398375856));
#235161=CARTESIAN_POINT('Ctrl Pts',(-13.5340349790026,10.6232128117419,
53.57712607797));
#235162=CARTESIAN_POINT('Ctrl Pts',(-16.7933158019907,4.3220093525716,53.0432977921318));
#235163=CARTESIAN_POINT('Ctrl Pts',(-16.9995395605937,-3.41547189458902,
52.4609317563442));
#235164=CARTESIAN_POINT('Ctrl Pts',(-14.0846756702488,-9.8864209977463,
51.9270995149525));
#235165=CARTESIAN_POINT('Ctrl Pts',(-9.42763313815652,-14.2409515361726,
51.4417961316079));
#235166=CARTESIAN_POINT('Ctrl Pts',(-2.43033435606175,-17.3551765392289,
50.8594364370248));
#235167=CARTESIAN_POINT('Ctrl Pts',(7.51040340626027,-16.4615413349812,
50.1314810582338));
#235168=CARTESIAN_POINT('Ctrl Pts',(16.1532361873183,-8.14756740058277,
49.2579323641266));
#235169=CARTESIAN_POINT('Ctrl Pts',(17.7009093585941,3.73494157966609,48.3843874292469));
#235170=CARTESIAN_POINT('Ctrl Pts',(11.4816602621295,13.9819170816628,47.5108474438468));
#235171=CARTESIAN_POINT('Ctrl Pts',(0.221422673206811,18.0898615154911,
46.6373004520529));
#235172=CARTESIAN_POINT('Ctrl Pts',(-11.1353653544562,14.2585711708328,
45.7637515128006));
#235173=CARTESIAN_POINT('Ctrl Pts',(-17.6047674137962,4.16825526559509,
44.8902093842961));
#235174=CARTESIAN_POINT('Ctrl Pts',(-16.3467623009255,-7.75134300665684,
44.0166678153599));
#235175=CARTESIAN_POINT('Ctrl Pts',(-7.91371246809683,-16.2688509240817,
43.1431191222315));
#235176=CARTESIAN_POINT('Ctrl Pts',(3.99298894360107,-17.6453122080879,
42.2695717140546));
#235177=CARTESIAN_POINT('Ctrl Pts',(14.1469170485546,-11.2767720494453,
41.3960312858265));
#235178=CARTESIAN_POINT('Ctrl Pts',(18.091452960686,0.0415157836386349,
40.5224873972191));
#235179=CARTESIAN_POINT('Ctrl Pts',(14.0949398702493,11.3416315185788,39.6489379134104));
#235180=CARTESIAN_POINT('Ctrl Pts',(3.91191457564256,17.6634961355524,38.7753927804612));
#235181=CARTESIAN_POINT('Ctrl Pts',(-7.98849356679413,16.2323075640211,
37.9018527351734));
#235182=CARTESIAN_POINT('Ctrl Pts',(-16.3818346715415,7.67629480531671,
37.0283063574321));
#235183=CARTESIAN_POINT('Ctrl Pts',(-17.5860830413156,-4.24922305076494,
36.154757181152));
#235184=CARTESIAN_POINT('Ctrl Pts',(-11.0684502398364,-14.3093842279259,
35.2812144653991));
#235185=CARTESIAN_POINT('Ctrl Pts',(0.301988422613092,-18.0890565558442,
34.4076734761028));
#235186=CARTESIAN_POINT('Ctrl Pts',(11.5506320335747,-13.9282539748814,
33.5341248222714));
#235187=CARTESIAN_POINT('Ctrl Pts',(17.0230722580528,-4.79674240357444,
32.7576384015201));
#235188=CARTESIAN_POINT('Ctrl Pts',(16.8092965789868,4.23727447817854,32.0782183430249));
#235189=CARTESIAN_POINT('Ctrl Pts',(13.2995149635352,11.1296022664556,31.4958540861301));
#235190=CARTESIAN_POINT('Ctrl Pts',(7.12578174720733,15.8068409196848,30.9134918062124));
#235191=CARTESIAN_POINT('Ctrl Pts',(-0.457500415348136,17.3339900628795,
30.3311255053953));
#235192=CARTESIAN_POINT('Ctrl Pts',(-7.96064560455694,15.4059390053207,
29.7487640152919));
#235193=CARTESIAN_POINT('Ctrl Pts',(-13.641654614434,10.5950294613501,29.1879702491415));
#235194=CARTESIAN_POINT('Ctrl Pts',(-17.2104495388487,3.12162779865167,
28.5624665802784));
#235195=CARTESIAN_POINT('Ctrl Pts',(-16.8116011155839,-3.87161506659319,
28.0448131461377));
#235196=CARTESIAN_POINT('Ctrl Pts',(-13.3376612449576,-10.93577525344,27.4408787457276));
#235197=CARTESIAN_POINT('Ctrl Pts',(-7.16592239719323,-16.3003599252559,
26.8369483553036));
#235198=CARTESIAN_POINT('Ctrl Pts',(3.30053742073413,-17.49556562119,26.0604599120947));
#235199=CARTESIAN_POINT('Ctrl Pts',(12.6016261367554,-12.5743572089675,
25.2839811243163));
#235200=CARTESIAN_POINT('Ctrl Pts',(17.5036729962336,-3.25758920572909,
24.5074917691404));
#235201=CARTESIAN_POINT('Ctrl Pts',(16.2827506544208,7.19821198794389,23.7310118900986));
#235202=CARTESIAN_POINT('Ctrl Pts',(9.37138146209108,15.1375655691583,22.9545228805368));
#235203=CARTESIAN_POINT('Ctrl Pts',(-0.817135274727046,17.7853686614403,
22.1780433377358));
#235204=CARTESIAN_POINT('Ctrl Pts',(-9.6194162254935,14.6082303575957,21.4878324104104));
#235205=CARTESIAN_POINT('Ctrl Pts',(-14.1410153950655,9.47272931528703,
20.9701765584317));
#235206=CARTESIAN_POINT('Ctrl Pts',(-16.9297732432575,3.33211551137191,
20.45251815024));
#235207=CARTESIAN_POINT('Ctrl Pts',(-17.1051223059631,-3.96787574237014,
19.9132976562266));
#235208=CARTESIAN_POINT('Ctrl Pts',(-12.9631409162415,-11.5126412412973,
19.2662235270417));
#235209=CARTESIAN_POINT('Ctrl Pts',(-6.66706807493734,-16.007135347901,
18.6838611588043));
#235210=CARTESIAN_POINT('Ctrl Pts',(0.964685858271768,-17.3132550697662,
18.1014976896905));
#235211=CARTESIAN_POINT('Ctrl Pts',(8.40141439846967,-15.1678760813521,
17.5191349601789));
#235212=CARTESIAN_POINT('Ctrl Pts',(14.1638144627433,-10.0026254689037,
16.9367705560174));
#235213=CARTESIAN_POINT('Ctrl Pts',(17.1071791551697,-2.83934897583252,
16.354408290624));
#235214=CARTESIAN_POINT('Ctrl Pts',(16.6336292975536,4.88024762954054,15.7720441180375));
#235215=CARTESIAN_POINT('Ctrl Pts',(12.2329445710146,12.7734163001721,15.0926225524933));
#235216=CARTESIAN_POINT('Ctrl Pts',(2.88276518485355,17.863288390096,14.3161374036884));
#235217=CARTESIAN_POINT('Ctrl Pts',(-8.92097464120498,15.7392157699584,
13.4425879402561));
#235218=CARTESIAN_POINT('Ctrl Pts',(-16.7996296385254,6.71131824480137,
12.5690468557347));
#235219=CARTESIAN_POINT('Ctrl Pts',(-17.3092028752818,-5.26470337281584,
11.6955044450986));
#235220=CARTESIAN_POINT('Ctrl Pts',(-10.2187400369021,-14.9287565851416,
10.8219555485071));
#235221=CARTESIAN_POINT('Ctrl Pts',(1.35578028807771,-18.0406590019736,
9.94840863762007));
#235222=CARTESIAN_POINT('Ctrl Pts',(12.3358221771136,-13.2336807305418,
9.07486859647656));
#235223=CARTESIAN_POINT('Ctrl Pts',(17.9009449953411,-2.61816564986797,
8.20132377358773));
#235224=CARTESIAN_POINT('Ctrl Pts',(15.6090687779934,9.14663992693361,7.32777462040465));
#235225=CARTESIAN_POINT('Ctrl Pts',(6.46550726509998,16.8966860971223,6.45422953547301));
#235226=CARTESIAN_POINT('Ctrl Pts',(-5.5153112568449,17.2300997986271,5.58069062700574));
#235227=CARTESIAN_POINT('Ctrl Pts',(-15.0764541706367,10.0010653386759,
4.70714106407974));
#235228=CARTESIAN_POINT('Ctrl Pts',(-18.017961308007,-1.61855701759082,
3.83359712177274));
#235229=CARTESIAN_POINT('Ctrl Pts',(-13.0548359886258,-12.5261773229004,
2.96004506473663));
#235230=CARTESIAN_POINT('Ctrl Pts',(-2.35352684624696,-17.9387718318172,
2.08652537464098));
#235231=CARTESIAN_POINT('Ctrl Pts',(5.45695733600271,-16.292713663232,1.50413310303612));
#235232=CARTESIAN_POINT('Ctrl Pts',(8.68433500841943,-14.3379478292176,
1.21296535593859));
#235233=CARTESIAN_POINT('Ctrl Pts',(5.2392126481254,-16.2417492918884,99.0608884941513));
#235234=CARTESIAN_POINT('Ctrl Pts',(8.89516422123265,-15.0624238769638,
98.7697018451403));
#235235=CARTESIAN_POINT('Ctrl Pts',(15.3695936001518,-10.1514935137577,
98.1873435675826));
#235236=CARTESIAN_POINT('Ctrl Pts',(18.3416712446605,1.69043840050227,97.3137909484973));
#235237=CARTESIAN_POINT('Ctrl Pts',(13.2598699138846,12.7819582035083,96.4402510899311));
#235238=CARTESIAN_POINT('Ctrl Pts',(2.35954046242062,18.2672420830647,95.5667081872187));
#235239=CARTESIAN_POINT('Ctrl Pts',(-9.57738253484952,15.7323501713078,
94.6931597558208));
#235240=CARTESIAN_POINT('Ctrl Pts',(-17.309990799051,6.29309256875057,93.8196124751619));
#235241=CARTESIAN_POINT('Ctrl Pts',(-17.4449684689702,-5.90889798881633,
92.9460723559953));
#235242=CARTESIAN_POINT('Ctrl Pts',(-9.92263095121731,-15.5170208331766,
92.0725279360739));
#235243=CARTESIAN_POINT('Ctrl Pts',(1.95489409618846,-18.314462854312,91.1989784456024));
#235244=CARTESIAN_POINT('Ctrl Pts',(12.974673982509,-13.0728521971311,90.3254337869942));
#235245=CARTESIAN_POINT('Ctrl Pts',(18.2987645845619,-2.09355464133778,
89.4518935966923));
#235246=CARTESIAN_POINT('Ctrl Pts',(15.5923224365582,9.805314604505,88.5783469077259));
#235247=CARTESIAN_POINT('Ctrl Pts',(6.03929280503818,17.3992362934603,87.7047976926254));
#235248=CARTESIAN_POINT('Ctrl Pts',(-6.15953132222482,17.3581306335775,
86.8312558036456));
#235249=CARTESIAN_POINT('Ctrl Pts',(-15.6645058206471,9.69396353395374,
85.957713679176));
#235250=CARTESIAN_POINT('Ctrl Pts',(-17.9837731418253,-0.893212905393405,
85.1812272028041));
#235251=CARTESIAN_POINT('Ctrl Pts',(-14.8460594533707,-9.54199251030398,
84.5018028021309));
#235252=CARTESIAN_POINT('Ctrl Pts',(-9.22308006980044,-15.0539384020746,
83.9194394390591));
#235253=CARTESIAN_POINT('Ctrl Pts',(-1.74978185168914,-17.566119160259,
83.3370756421297));
#235254=CARTESIAN_POINT('Ctrl Pts',(6.06657740495415,-16.5776429754063,
82.7547133566236));
#235255=CARTESIAN_POINT('Ctrl Pts',(12.6753889132085,-12.2865075204527,
82.1723484036695));
#235256=CARTESIAN_POINT('Ctrl Pts',(16.7609188837168,-5.54562561430814,
81.5899879589238));
#235257=CARTESIAN_POINT('Ctrl Pts',(17.499384752503,2.29660388896894,81.0076217439495));
#235258=CARTESIAN_POINT('Ctrl Pts',(14.4612853296935,10.511391679613,80.360553998767));
#235259=CARTESIAN_POINT('Ctrl Pts',(6.88814913289189,16.7664794938955,79.6487749977241));
#235260=CARTESIAN_POINT('Ctrl Pts',(-3.78560188429606,17.7240752771812,
78.8722931789077));
#235261=CARTESIAN_POINT('Ctrl Pts',(-13.5306117409653,12.2728509219477,
78.0634504185365));
#235262=CARTESIAN_POINT('Ctrl Pts',(-18.3542921916795,1.56274974572005,
77.222260502197));
#235263=CARTESIAN_POINT('Ctrl Pts',(-15.2988768901917,-10.2556109121825,
76.34871976381));
#235264=CARTESIAN_POINT('Ctrl Pts',(-5.53249095565084,-17.5674193025569,
75.4751713444216));
#235265=CARTESIAN_POINT('Ctrl Pts',(6.66446638249006,-17.1708898905608,
74.601623471114));
#235266=CARTESIAN_POINT('Ctrl Pts',(15.9349862822218,-9.23621318210636,
73.7280826256979));
#235267=CARTESIAN_POINT('Ctrl Pts',(18.2117849429405,2.75182483650745,72.8545394860823));
#235268=CARTESIAN_POINT('Ctrl Pts',(12.4945249871829,13.5324293592847,71.9809901027012));
#235269=CARTESIAN_POINT('Ctrl Pts',(1.29317614923887,18.3729736952212,71.1074442736008));
#235270=CARTESIAN_POINT('Ctrl Pts',(-10.4757984331147,15.1491723737193,
70.2339042641972));
#235271=CARTESIAN_POINT('Ctrl Pts',(-17.646652828201,5.27588234554956,69.3603585913871));
#235272=CARTESIAN_POINT('Ctrl Pts',(-17.0718242931504,-6.9132086717272,
68.4868091888749));
#235273=CARTESIAN_POINT('Ctrl Pts',(-9.0036233080951,-16.067776879928,67.6132658496049));
#235274=CARTESIAN_POINT('Ctrl Pts',(3.01648048418424,-18.1697891798559,
66.739725164806));
#235275=CARTESIAN_POINT('Ctrl Pts',(13.7126621076176,-12.2963902180172,
65.8661772892558));
#235276=CARTESIAN_POINT('Ctrl Pts',(18.3898472356166,-1.02591500474984,
64.992629002633));
#235277=CARTESIAN_POINT('Ctrl Pts',(14.995217129347,10.6952555421635,64.1190876838202));
#235278=CARTESIAN_POINT('Ctrl Pts',(5.01864376415106,17.721067236404,63.2455453524204));
#235279=CARTESIAN_POINT('Ctrl Pts',(-7.16073453508001,16.9703919523105,
62.3719957055364));
#235280=CARTESIAN_POINT('Ctrl Pts',(-16.1962316111001,8.76680543831012,
61.4984494568173));
#235281=CARTESIAN_POINT('Ctrl Pts',(-18.1252341033375,-3.27894519686212,
60.6249104095848));
#235282=CARTESIAN_POINT('Ctrl Pts',(-12.0948687735912,-13.890768036073,
59.7513638847306));
#235283=CARTESIAN_POINT('Ctrl Pts',(-0.758820430039683,-18.4023934715229,
58.8778152382756));
#235284=CARTESIAN_POINT('Ctrl Pts',(10.9125376210146,-14.8383989047832,
58.0042708442129));
#235285=CARTESIAN_POINT('Ctrl Pts',(17.7919069015162,-4.7599843125949,57.1307307192066));
#235286=CARTESIAN_POINT('Ctrl Pts',(16.8648006971983,7.40604095266733,56.2571831096913));
#235287=CARTESIAN_POINT('Ctrl Pts',(8.53005392061072,16.3242241087147,55.3836346553159));
#235288=CARTESIAN_POINT('Ctrl Pts',(-0.521159964037434,17.6347277132107,
54.7284783337884));
#235289=CARTESIAN_POINT('Ctrl Pts',(-6.07894774014886,16.0304014419414,
54.2917041905296));
#235290=CARTESIAN_POINT('Ctrl Pts',(-9.55622915127649,14.3694196464048,
54.0005284698434));
#235291=CARTESIAN_POINT('Ctrl Pts',(-13.7803328884004,10.8130885107165,
53.5880147102279));
#235292=CARTESIAN_POINT('Ctrl Pts',(-17.0975126444541,4.39744239279443,
53.0541864243896));
#235293=CARTESIAN_POINT('Ctrl Pts',(-17.3062514141586,-3.47988858684592,
52.4718203886021));
#235294=CARTESIAN_POINT('Ctrl Pts',(-14.337673914886,-10.0673210839524,
51.9379881472104));
#235295=CARTESIAN_POINT('Ctrl Pts',(-9.59576902907431,-14.4998390361895,
51.4526847638658));
#235296=CARTESIAN_POINT('Ctrl Pts',(-2.47153929697984,-17.669219678648,
50.8703250692826));
#235297=CARTESIAN_POINT('Ctrl Pts',(7.64876240872459,-16.7578826388711,
50.1423696904917));
#235298=CARTESIAN_POINT('Ctrl Pts',(16.446467784989,-8.29226533574691,49.2688209963844));
#235299=CARTESIAN_POINT('Ctrl Pts',(18.0202436962692,3.80524421317378,48.3952760615048));
#235300=CARTESIAN_POINT('Ctrl Pts',(11.686963220472,14.2364400076743,47.5217360761047));
#235301=CARTESIAN_POINT('Ctrl Pts',(0.222563823993417,18.4168475746108,
46.6481890843108));
#235302=CARTESIAN_POINT('Ctrl Pts',(-11.3388792073904,14.5145156646867,
45.7746401450584));
#235303=CARTESIAN_POINT('Ctrl Pts',(-17.9236106358932,4.24080614161605,
44.901098016554));
#235304=CARTESIAN_POINT('Ctrl Pts',(-16.6409834255774,-7.8940246929178,
44.0275564476177));
#235305=CARTESIAN_POINT('Ctrl Pts',(-8.05416918649923,-16.5641419239459,
43.1540077544895));
#235306=CARTESIAN_POINT('Ctrl Pts',(4.067948556699,-17.9635973988274,42.2804603463125));
#235307=CARTESIAN_POINT('Ctrl Pts',(14.4043887582594,-11.4783475932488,
41.4069199180844));
#235308=CARTESIAN_POINT('Ctrl Pts',(18.418426682807,0.0451280752752731,
40.533376029477));
#235309=CARTESIAN_POINT('Ctrl Pts',(14.3478940608105,11.5488470436352,39.6598265456683));
#235310=CARTESIAN_POINT('Ctrl Pts',(3.97982322596642,17.9833604352403,38.7862814127191));
#235311=CARTESIAN_POINT('Ctrl Pts',(-8.13544335238031,16.5244225476807,
37.9127413674313));
#235312=CARTESIAN_POINT('Ctrl Pts',(-16.6791302380726,7.81244244117368,
37.03919498969));
#235313=CARTESIAN_POINT('Ctrl Pts',(-17.9032569875712,-4.32880395419583,
36.1656458134099));
#235314=CARTESIAN_POINT('Ctrl Pts',(-11.2662353745465,-14.5697602946957,
35.292103097657));
#235315=CARTESIAN_POINT('Ctrl Pts',(0.310308940503751,-18.4159439364015,
34.4185621083606));
#235316=CARTESIAN_POINT('Ctrl Pts',(11.7615968051135,-14.1781661560015,
33.5450134545293));
#235317=CARTESIAN_POINT('Ctrl Pts',(17.3315052517524,-4.88073738051856,
32.768527033778));
#235318=CARTESIAN_POINT('Ctrl Pts',(17.1124310154459,4.31653352283712,32.0891069752827));
#235319=CARTESIAN_POINT('Ctrl Pts',(13.5381360894201,11.3328331079387,31.506742718388));
#235320=CARTESIAN_POINT('Ctrl Pts',(7.25205162829144,16.0936796429297,30.9243804384703));
#235321=CARTESIAN_POINT('Ctrl Pts',(-0.468484166362008,17.6471899300862,
30.3420141376532));
#235322=CARTESIAN_POINT('Ctrl Pts',(-8.10697493130085,15.6831331301769,
29.7596526475497));
#235323=CARTESIAN_POINT('Ctrl Pts',(-13.889882516266,10.7843550912626,29.1988588813994));
#235324=CARTESIAN_POINT('Ctrl Pts',(-17.5220044976951,3.17533225465883,
28.5733552125364));
#235325=CARTESIAN_POINT('Ctrl Pts',(-17.114831540413,-3.94427978638149,
28.0557017783956));
#235326=CARTESIAN_POINT('Ctrl Pts',(-13.5770124915865,-11.1354840877465,
27.4517673779856));
#235327=CARTESIAN_POINT('Ctrl Pts',(-7.29283356842425,-16.596138038527,
26.8478369875615));
#235328=CARTESIAN_POINT('Ctrl Pts',(3.36292805800645,-17.8112307692965,
26.0713485443527));
#235329=CARTESIAN_POINT('Ctrl Pts',(12.8313933479489,-12.7996418674871,
25.2948697565741));
#235330=CARTESIAN_POINT('Ctrl Pts',(17.820529206611,-3.31368998355196,24.5183804013983));
#235331=CARTESIAN_POINT('Ctrl Pts',(16.5759219333668,7.33088158525577,23.7419005223565));
#235332=CARTESIAN_POINT('Ctrl Pts',(9.53833185813007,15.4126448680703,22.9654115127947));
#235333=CARTESIAN_POINT('Ctrl Pts',(-0.834689749594085,18.106691316586,
22.1889319699936));
#235334=CARTESIAN_POINT('Ctrl Pts',(-9.79560834059057,14.8707269912453,
21.4987210426683));
#235335=CARTESIAN_POINT('Ctrl Pts',(-14.3981044731904,9.64167895363811,
20.9810651906896));
#235336=CARTESIAN_POINT('Ctrl Pts',(-17.2362749356888,3.38970357620234,
20.4634067824979));
#235337=CARTESIAN_POINT('Ctrl Pts',(-17.4136422948205,-4.04231378215878,
19.9241862884845));
#235338=CARTESIAN_POINT('Ctrl Pts',(-13.1956152318851,-11.7227645362065,
19.2771121592996));
#235339=CARTESIAN_POINT('Ctrl Pts',(-6.78503309857921,-16.2975007043205,
18.6947497910622));
#235340=CARTESIAN_POINT('Ctrl Pts',(0.984859274096897,-17.6260167792641,
18.1123863219484));
#235341=CARTESIAN_POINT('Ctrl Pts',(8.55565954914026,-15.4406881943835,
17.5300235924368));
#235342=CARTESIAN_POINT('Ctrl Pts',(14.4213892680494,-10.1811686754669,
16.9476591882753));
#235343=CARTESIAN_POINT('Ctrl Pts',(17.4168202590483,-2.88796220396503,
16.3652969228819));
#235344=CARTESIAN_POINT('Ctrl Pts',(16.9334869578589,4.97108692593813,15.7829327502954));
#235345=CARTESIAN_POINT('Ctrl Pts',(12.4520276523774,13.0062030479796,15.1035111847512));
#235346=CARTESIAN_POINT('Ctrl Pts',(2.93203721435051,18.1866067966878,14.3270260359463));
#235347=CARTESIAN_POINT('Ctrl Pts',(-9.08469768122805,16.0222682301787,
13.453476572514));
#235348=CARTESIAN_POINT('Ctrl Pts',(-17.1043247215879,6.82996074970957,
12.5799354879926));
#235349=CARTESIAN_POINT('Ctrl Pts',(-17.6212114910342,-5.36259521620127,
11.7063930773565));
#235350=CARTESIAN_POINT('Ctrl Pts',(-10.4010697414253,-15.2001913392168,
10.832844180765));
#235351=CARTESIAN_POINT('Ctrl Pts',(1.383138673104,-18.3665068791606,9.95929726987795));
#235352=CARTESIAN_POINT('Ctrl Pts',(12.5608695565015,-13.470911570032,9.08575722873447));
#235353=CARTESIAN_POINT('Ctrl Pts',(18.2248973605461,-2.66265349970389,
8.21221240584561));
#235354=CARTESIAN_POINT('Ctrl Pts',(15.8897341451531,9.31442240295884,7.33866325266255));
#235355=CARTESIAN_POINT('Ctrl Pts',(6.57969411148703,17.2030969336833,6.46511816773089));
#235356=CARTESIAN_POINT('Ctrl Pts',(-5.61772676893418,17.5406365481724,
5.59157925926363));
#235357=CARTESIAN_POINT('Ctrl Pts',(-15.3505097741114,10.1794432296663,
4.71802969633763));
#235358=CARTESIAN_POINT('Ctrl Pts',(-18.3433854599915,-1.65067277809476,
3.84448575403063));
#235359=CARTESIAN_POINT('Ctrl Pts',(-13.2887486456407,-12.7546137005592,
2.97093369699453));
#235360=CARTESIAN_POINT('Ctrl Pts',(-2.39334380462511,-18.2634153137116,
2.09741400689887));
#235361=CARTESIAN_POINT('Ctrl Pts',(5.55834119660662,-16.5862439072156,
1.51502173529401));
#235362=CARTESIAN_POINT('Ctrl Pts',(8.8435655904653,-14.5957225542271,1.22385398819648));
#235363=CARTESIAN_POINT('',(5.25036677042452,-16.2381470004695,99.06));
#235364=CARTESIAN_POINT('Ctrl Pts',(15.2665248915402,-3.65175376716222,
99.06));
#235365=CARTESIAN_POINT('Ctrl Pts',(14.7624839519379,-5.75894774611822,
99.06));
#235366=CARTESIAN_POINT('Ctrl Pts',(13.8649272981987,-7.74118287514062,
99.0599999984838));
#235367=CARTESIAN_POINT('Ctrl Pts',(11.2353511749571,-11.5000534258522,
99.0599999984838));
#235368=CARTESIAN_POINT('Ctrl Pts',(9.66867317351728,-12.8719451237306,
99.06));
#235369=CARTESIAN_POINT('Ctrl Pts',(7.43129987227196,-14.5543555377788,
99.06));
#235370=CARTESIAN_POINT('Ctrl Pts',(6.53855095136759,-15.0933374972948,
99.0600000002034));
#235371=CARTESIAN_POINT('Ctrl Pts',(5.68238012937014,-15.667590693225,99.0600000002034));
#235372=CARTESIAN_POINT('Ctrl Pts',(5.46640825655743,-15.8245928919026,
99.06));
#235373=CARTESIAN_POINT('Ctrl Pts',(5.29085584280509,-16.0063210883915,
99.06));
#235374=CARTESIAN_POINT('Ctrl Pts',(5.25367141707755,-16.0550580389955,
99.0599999999999));
#235375=CARTESIAN_POINT('Ctrl Pts',(5.22634786702849,-16.1183413092598,
99.0599999999999));
#235376=CARTESIAN_POINT('Ctrl Pts',(5.22047518939765,-16.1383997261359,
99.06));
#235377=CARTESIAN_POINT('Ctrl Pts',(5.21908258058018,-16.1727898900999,
99.06));
#235378=CARTESIAN_POINT('Ctrl Pts',(5.2209951741624,-16.1866048315378,99.06));
#235379=CARTESIAN_POINT('Ctrl Pts',(5.22849376418965,-16.2068725757878,
99.06));
#235380=CARTESIAN_POINT('Ctrl Pts',(5.23182675803694,-16.2134916968091,
99.06));
#235381=CARTESIAN_POINT('Ctrl Pts',(5.24005541431803,-16.2263678766584,
99.06));
#235382=CARTESIAN_POINT('Ctrl Pts',(5.24495549512737,-16.2324814707142,
99.06));
#235383=CARTESIAN_POINT('Ctrl Pts',(5.25036677042483,-16.2381470004694,
99.06));
#235384=CARTESIAN_POINT('',(8.21288342397725,-13.3772431279453,2.54));
#235385=CARTESIAN_POINT('Ctrl Pts',(8.21288342397725,-13.3772431279453,
2.54));
#235386=CARTESIAN_POINT('Ctrl Pts',(5.20191597901326,-15.2258097109374,
2.83116774709753));
#235387=CARTESIAN_POINT('Ctrl Pts',(-2.10288241350344,-16.8113240844748,
3.41356001870238));
#235388=CARTESIAN_POINT('Ctrl Pts',(-12.1540187952379,-11.8031600634432,
4.28707970879804));
#235389=CARTESIAN_POINT('Ctrl Pts',(-15.5155662659806,-4.53191890828148,
4.91066278170744));
#235390=CARTESIAN_POINT('Ctrl Pts',(-15.7006670825887,-0.501517021815675,
5.24306007319352));
#235391=CARTESIAN_POINT('Ctrl Pts',(-15.6994707750329,-0.00166342047778371,
5.28427486894883));
#235392=CARTESIAN_POINT('',(-7.7695339108523,-15.1946738050197,2.54));
#235393=CARTESIAN_POINT('Ctrl Pts',(-7.76953391085234,-15.1946738050196,
2.54));
#235394=CARTESIAN_POINT('Ctrl Pts',(-7.76919272966719,-15.1798099654273,
2.54));
#235395=CARTESIAN_POINT('Ctrl Pts',(-7.76641415401136,-15.1653413723593,
2.54));
#235396=CARTESIAN_POINT('Ctrl Pts',(-7.75501092611434,-15.1395038937449,
2.54));
#235397=CARTESIAN_POINT('Ctrl Pts',(-7.74736191098713,-15.1287818353468,
2.53999999999999));
#235398=CARTESIAN_POINT('Ctrl Pts',(-7.726000127337,-15.1077661270653,2.53999999999999));
#235399=CARTESIAN_POINT('Ctrl Pts',(-7.71177059327939,-15.0986919121944,
2.53999999999998));
#235400=CARTESIAN_POINT('Ctrl Pts',(-7.6697729348559,-15.0785938534668,
2.53999999999998));
#235401=CARTESIAN_POINT('Ctrl Pts',(-7.63828947502348,-15.0709526744774,
2.53999999999999));
#235402=CARTESIAN_POINT('Ctrl Pts',(-7.53953781375679,-15.055290791979,
2.53999999999999));
#235403=CARTESIAN_POINT('Ctrl Pts',(-7.45192984941501,-15.0559124032938,
2.54));
#235404=CARTESIAN_POINT('Ctrl Pts',(-7.0450648366498,-15.0891177559722,
2.54));
#235405=CARTESIAN_POINT('Ctrl Pts',(-6.58759417886814,-15.1894765630314,
2.5399999999996));
#235406=CARTESIAN_POINT('Ctrl Pts',(-5.36503204037649,-15.4510300659604,
2.5399999999996));
#235407=CARTESIAN_POINT('Ctrl Pts',(-4.55435121575879,-15.621299417544,
2.5400000000152));
#235408=CARTESIAN_POINT('Ctrl Pts',(-2.21624487253645,-15.9338354267628,
2.5400000000152));
#235409=CARTESIAN_POINT('Ctrl Pts',(-0.284690135050998,-16.0601191646084,
2.54000000242138));
#235410=CARTESIAN_POINT('Ctrl Pts',(4.17687430661698,-15.3347806138161,
2.54000000242138));
#235411=CARTESIAN_POINT('Ctrl Pts',(6.29646529896649,-14.5538172921265,
2.54));
#235412=CARTESIAN_POINT('Ctrl Pts',(8.21288342397724,-13.3772431279453,
2.54));
#235413=CARTESIAN_POINT('Ctrl Pts',(5.25036670446986,-16.2381468719906,
99.060000000209));
#235414=CARTESIAN_POINT('Ctrl Pts',(8.90174817277606,-15.0574282197272,
98.7691095311045));
#235415=CARTESIAN_POINT('Ctrl Pts',(12.1345290035853,-12.603702577851,98.4782265467678));
#235416=CARTESIAN_POINT('Ctrl Pts',(14.2463325295067,-9.40557078551601,
98.1873410337912));
#235417=CARTESIAN_POINT('Ctrl Pts',(16.3602861483213,-6.20418287567117,
97.8961593612209));
#235418=CARTESIAN_POINT('Ctrl Pts',(17.3509786964909,-2.2568722375845,97.6049751548591));
#235419=CARTESIAN_POINT('Ctrl Pts',(16.9993580821131,1.56536971529317,97.3137930752505));
#235420=CARTESIAN_POINT('Ctrl Pts',(16.6477374677353,5.38761166817085,97.0226109956419));
#235421=CARTESIAN_POINT('Ctrl Pts',(14.95380369081,9.08478493583954,96.7314310427865));
#235422=CARTESIAN_POINT('Ctrl Pts',(12.2901152271033,11.8475855496,96.4402505825734));
#235423=CARTESIAN_POINT('Ctrl Pts',(9.62642676339668,14.6103861633604,96.1490701223603));
#235424=CARTESIAN_POINT('Ctrl Pts',(5.99298361290871,16.4388141232125,95.8578891547895));
#235425=CARTESIAN_POINT('Ctrl Pts',(2.18677487145303,16.9305461178458,95.5667072657711));
#235426=CARTESIAN_POINT('Ctrl Pts',(-1.61943387000273,17.4222781124791,
95.2755253767527));
#235427=CARTESIAN_POINT('Ctrl Pts',(-5.59840820242618,16.5773141418935,
94.9843425662868));
#235428=CARTESIAN_POINT('Ctrl Pts',(-8.87666341267151,14.5816225561744,
94.6931599476106));
#235429=CARTESIAN_POINT('Ctrl Pts',(-12.1549186229168,12.5859309704553,
94.4019773289345));
#235430=CARTESIAN_POINT('Ctrl Pts',(-14.7324547109839,9.4395117696029,94.1107949020482));
#235431=CARTESIAN_POINT('Ctrl Pts',(-16.0437190333373,5.83263707624886,
93.819613668744));
#235432=CARTESIAN_POINT('Ctrl Pts',(-17.3549833556907,2.2257623828949,93.5284324354397));
#235433=CARTESIAN_POINT('Ctrl Pts',(-17.3999759123304,-1.84156780296064,
93.2372523957175));
#235434=CARTESIAN_POINT('Ctrl Pts',(-16.1687492710249,-5.47658670328176,
92.9460716392029));
#235435=CARTESIAN_POINT('Ctrl Pts',(-14.9375226297193,-9.11160560360304,
92.6548908826882));
#235436=CARTESIAN_POINT('Ctrl Pts',(-12.4300767904682,-12.3143132183899,
92.3637094093811));
#235437=CARTESIAN_POINT('Ctrl Pts',(-9.19676636294173,-14.3819073626392,
92.0725270909822));
#235438=CARTESIAN_POINT('Ctrl Pts',(-5.96345593541528,-16.4495015068884,
91.7813447725834));
#235439=CARTESIAN_POINT('Ctrl Pts',(-2.00428091961335,-17.3819821806002,
91.4901616090929));
#235440=CARTESIAN_POINT('Ctrl Pts',(1.81193656934103,-16.9746207412593,
91.1989792509129));
#235441=CARTESIAN_POINT('Ctrl Pts',(5.62815405829541,-16.5672593019184,
90.907796892733));
#235442=CARTESIAN_POINT('Ctrl Pts',(9.30141402040222,-14.8200557495247,
90.6166153398636));
#235443=CARTESIAN_POINT('Ctrl Pts',(12.0253924351311,-12.1165710473623,
90.3254345317119));
#235444=CARTESIAN_POINT('Ctrl Pts',(14.74937084986,-9.41308634519994,90.0342537235603));
#235445=CARTESIAN_POINT('Ctrl Pts',(16.5240677172109,-5.75332049326881,
89.7430736601263));
#235446=CARTESIAN_POINT('Ctrl Pts',(16.9603424595525,-1.94029269299612,
89.4518925135816));
#235447=CARTESIAN_POINT('Ctrl Pts',(17.396617201894,1.87273510727656,89.1607113670369));
#235448=CARTESIAN_POINT('Ctrl Pts',(16.4944698192261,5.83902485589082,88.8695291373814));
#235449=CARTESIAN_POINT('Ctrl Pts',(14.4512245226388,9.08782334502381,88.5783464867036));
#235450=CARTESIAN_POINT('Ctrl Pts',(12.4079792260515,12.3366218341568,88.2871638360258));
#235451=CARTESIAN_POINT('Ctrl Pts',(9.22363601554478,14.8679290638085,87.9959807643256));
#235452=CARTESIAN_POINT('Ctrl Pts',(5.5983270557476,16.1267317353206,87.7047989136455));
#235453=CARTESIAN_POINT('Ctrl Pts',(1.97301809595043,17.3855344068327,87.4136170629655));
#235454=CARTESIAN_POINT('Ctrl Pts',(-2.09325661313719,17.3718325202051,
87.1224364333055));
#235455=CARTESIAN_POINT('Ctrl Pts',(-5.71055638408474,16.0876203936206,
86.8312557643973));
#235456=CARTESIAN_POINT('Ctrl Pts',(-9.3278561550323,14.8034082670362,86.5400750954891));
#235457=CARTESIAN_POINT('Ctrl Pts',(-12.4961809878398,12.2486859004949,
86.2488943873326));
#235458=CARTESIAN_POINT('Ctrl Pts',(-14.5152060269644,8.98622913484672,
85.9577128189346));
#235459=CARTESIAN_POINT('Ctrl Pts',(-16.534231066089,5.72377236919851,85.6665312505366));
#235460=CARTESIAN_POINT('Ctrl Pts',(-17.4039563115307,1.7535812044433,85.3753488218971));
#235461=CARTESIAN_POINT('Ctrl Pts',(-16.945005746962,-2.05846715986434,
85.0841667188396));
#235462=CARTESIAN_POINT('Ctrl Pts',(-16.6390387039162,-4.59983273606946,
84.8900453168013));
#235463=CARTESIAN_POINT('Ctrl Pts',(-15.7425490786434,-7.07091262318676,
84.6959240594661));
#235464=CARTESIAN_POINT('Ctrl Pts',(-14.357141035412,-9.22511021537386,
84.5018028702865));
#235465=CARTESIAN_POINT('Ctrl Pts',(-12.9717329921806,-11.3793078075609,
84.3076816811069));
#235466=CARTESIAN_POINT('Ctrl Pts',(-11.0974065309905,-13.2166231048177,
84.113560560083));
#235467=CARTESIAN_POINT('Ctrl Pts',(-8.91469359737697,-14.5539775464769,
83.9194393667495));
#235468=CARTESIAN_POINT('Ctrl Pts',(-6.73198066376335,-15.8913319881361,
83.725318173416));
#235469=CARTESIAN_POINT('Ctrl Pts',(-4.24088125772621,-16.7287255741975,
83.5311969077729));
#235470=CARTESIAN_POINT('Ctrl Pts',(-1.69260501193375,-16.9826763364195,
83.3370758940336));
#235471=CARTESIAN_POINT('Ctrl Pts',(0.855671233858628,-17.2366270986414,
83.1429548802944));
#235472=CARTESIAN_POINT('Ctrl Pts',(3.46112431940633,-16.9071350370239,
82.948834118459));
#235473=CARTESIAN_POINT('Ctrl Pts',(5.86531944688921,-16.0271997637229,
82.754712912049));
#235474=CARTESIAN_POINT('Ctrl Pts',(8.26951457437221,-15.1472644904218,
82.5605917056389));
#235475=CARTESIAN_POINT('Ctrl Pts',(10.4724517437904,-13.7168860054373,
82.3664700546542));
#235476=CARTESIAN_POINT('Ctrl Pts',(12.2548419902508,-11.8782164452542,
82.1723491550376));
#235477=CARTESIAN_POINT('Ctrl Pts',(14.0372322367113,-10.0395468850712,
81.9782282554209));
#235478=CARTESIAN_POINT('Ctrl Pts',(15.399075560214,-7.79258624968965,81.7841081071724));
#235479=CARTESIAN_POINT('Ctrl Pts',(16.2030748667631,-5.36206768145273,
81.589986997219));
#235480=CARTESIAN_POINT('Ctrl Pts',(17.0070741733122,-2.93154911321576,
81.3958658872657));
#235481=CARTESIAN_POINT('Ctrl Pts',(17.2532294629076,-0.31747261212336,
81.2017438156076));
#235482=CARTESIAN_POINT('Ctrl Pts',(16.9205921942839,2.22178380701945,81.0076226180011));
#235483=CARTESIAN_POINT('Ctrl Pts',(16.5879549256601,4.76104022616222,80.8135014203947));
#235484=CARTESIAN_POINT('Ctrl Pts',(15.6765250988173,7.22547656335544,80.61938109684));
#235485=CARTESIAN_POINT('Ctrl Pts',(14.2705362916446,9.36484005900534,80.425260249492));
#235486=CARTESIAN_POINT('Ctrl Pts',(12.3958845487476,12.2173247198719,80.166432453028));
#235487=CARTESIAN_POINT('Ctrl Pts',(9.6420168408197,14.4919021068837,79.907603725376));
#235488=CARTESIAN_POINT('Ctrl Pts',(6.48612448399109,15.7887900976039,79.6487757250806));
#235489=CARTESIAN_POINT('Ctrl Pts',(3.33023212716252,17.0856780883241,79.3899477247853));
#235490=CARTESIAN_POINT('Ctrl Pts',(-0.227684878566726,17.4048766827526,
79.1311204518465));
#235491=CARTESIAN_POINT('Ctrl Pts',(-3.56584495849844,16.6922800831295,
78.8722919737177));
#235492=CARTESIAN_POINT('Ctrl Pts',(-6.90400503843018,15.9796834835065,
78.6134634955889));
#235493=CARTESIAN_POINT('Ctrl Pts',(-10.0224081925643,14.2352916898318,
78.3546338122701));
#235494=CARTESIAN_POINT('Ctrl Pts',(-12.3717789774356,11.7610062712832,
78.0958050780115));
#235495=CARTESIAN_POINT('Ctrl Pts',(-15.0148211104158,8.97743517541615,
77.8046227519705));
#235496=CARTESIAN_POINT('Ctrl Pts',(-16.6845566510476,5.27009246056809,
77.5134416270838));
#235497=CARTESIAN_POINT('Ctrl Pts',(-17.0101885377822,1.44669432682698,
77.2222609415759));
#235498=CARTESIAN_POINT('Ctrl Pts',(-17.3358204245169,-2.37670380691413,
76.931080256068));
#235499=CARTESIAN_POINT('Ctrl Pts',(-16.3173486573543,-6.31615735954831,
76.639900009939));
#235500=CARTESIAN_POINT('Ctrl Pts',(-14.1803817846828,-9.50451886759446,
76.3487184836431));
#235501=CARTESIAN_POINT('Ctrl Pts',(-12.0434149120114,-12.6928803756406,
76.0575369573472));
#235502=CARTESIAN_POINT('Ctrl Pts',(-8.78795293383113,-15.1301498390987,
75.7663541508844));
#235503=CARTESIAN_POINT('Ctrl Pts',(-5.12739572171751,-16.2826963354951,
75.4751714354351));
#235504=CARTESIAN_POINT('Ctrl Pts',(-1.46683850960386,-17.4352428318915,
75.1839887199858));
#235505=CARTESIAN_POINT('Ctrl Pts',(2.59881393644313,-17.3030663612262,
74.8928060955499));
#235506=CARTESIAN_POINT('Ctrl Pts',(6.17672680942193,-15.9145320078177,
74.6016246424293));
#235507=CARTESIAN_POINT('Ctrl Pts',(9.7546396824007,-14.5259976544093,74.3104431893086));
#235508=CARTESIAN_POINT('Ctrl Pts',(12.8448129823113,-11.8811054182578,
74.0192629075033));
#235509=CARTESIAN_POINT('Ctrl Pts',(14.7693660757197,-8.5606529637464,73.7280822433313));
#235510=CARTESIAN_POINT('Ctrl Pts',(16.6939191691281,-5.24020050923503,
73.4369015791594));
#235511=CARTESIAN_POINT('Ctrl Pts',(17.4528520560343,-1.24418783636374,
73.1457205326209));
#235512=CARTESIAN_POINT('Ctrl Pts',(16.8794418401944,2.55058592053476,72.8545384454547));
#235513=CARTESIAN_POINT('Ctrl Pts',(16.3060316243546,6.34535967743325,72.5633563582886));
#235514=CARTESIAN_POINT('Ctrl Pts',(14.4002783057687,9.93889451835901,72.2721732304949));
#235515=CARTESIAN_POINT('Ctrl Pts',(11.5805101734851,12.5424193281446,71.9809906950813));
#235516=CARTESIAN_POINT('Ctrl Pts',(8.76074204120144,15.1459441379302,71.6898081596677));
#235517=CARTESIAN_POINT('Ctrl Pts',(5.02695909522014,16.7594589165757,71.3986262166343));
#235518=CARTESIAN_POINT('Ctrl Pts',(1.19857185850387,17.0289160856481,71.1074452435503));
#235519=CARTESIAN_POINT('Ctrl Pts',(-2.6298153782124,17.2983732547205,70.8162642704663));
#235520=CARTESIAN_POINT('Ctrl Pts',(-6.55280690566356,16.2237728142199,
70.5250842673318));
#235521=CARTESIAN_POINT('Ctrl Pts',(-9.70944506857021,14.0409242559413,
70.2339033202962));
#235522=CARTESIAN_POINT('Ctrl Pts',(-12.8660832314769,11.8580756976627,
69.9427223732605));
#235523=CARTESIAN_POINT('Ctrl Pts',(-15.256368029839,8.56697902160607,69.6515404823238));
#235524=CARTESIAN_POINT('Ctrl Pts',(-16.3557056731782,4.88991551403166,
69.3603579697701));
#235525=CARTESIAN_POINT('Ctrl Pts',(-17.4550433165175,1.21285200645724,
69.0691754572164));
#235526=CARTESIAN_POINT('Ctrl Pts',(-17.2634338048339,-2.85017833263503,
68.7779923230456));
#235527=CARTESIAN_POINT('Ctrl Pts',(-15.8229288848163,-6.4074548702146,
68.4868101994153));
#235528=CARTESIAN_POINT('Ctrl Pts',(-14.3824239647986,-9.96473140779418,
68.1956280757849));
#235529=CARTESIAN_POINT('Ctrl Pts',(-11.6930236364469,-13.0162541438611,
67.9044469626949));
#235530=CARTESIAN_POINT('Ctrl Pts',(-8.34497284022442,-14.8923508952158,
67.6132662920168));
#235531=CARTESIAN_POINT('Ctrl Pts',(-4.99692204400198,-16.7684476465706,
67.3220856213386));
#235532=CARTESIAN_POINT('Ctrl Pts',(-0.990220779908844,-17.4691184132133,
67.0309053930723));
#235533=CARTESIAN_POINT('Ctrl Pts',(2.7958267893766,-16.8405539695615,66.7397239663474));
#235534=CARTESIAN_POINT('Ctrl Pts',(6.58187435866205,-16.2119895259097,
66.4485425396226));
#235535=CARTESIAN_POINT('Ctrl Pts',(10.1472682331399,-14.2541898719634,
66.1573599144392));
#235536=CARTESIAN_POINT('Ctrl Pts',(12.7094960250452,-11.3968775094457,
65.8661772207437));
#235537=CARTESIAN_POINT('Ctrl Pts',(15.2717238169506,-8.53956514692807,
65.5749945270482));
#235538=CARTESIAN_POINT('Ctrl Pts',(16.8307855262836,-4.78274007583896,
65.2838117648406));
#235539=CARTESIAN_POINT('Ctrl Pts',(17.0445446965718,-0.950799115808883,
64.9926301639347));
#235540=CARTESIAN_POINT('Ctrl Pts',(17.2583038668601,2.88114184422128,64.7014485630287));
#235541=CARTESIAN_POINT('Ctrl Pts',(16.1267604981035,6.7881986931924,64.4102681234245));
#235542=CARTESIAN_POINT('Ctrl Pts',(13.8982265861925,9.91269573338473,64.1190875150557));
#235543=CARTESIAN_POINT('Ctrl Pts',(11.6696926742816,13.037192773577,63.8279069066869));
#235544=CARTESIAN_POINT('Ctrl Pts',(8.34416821921635,15.3791300049905,63.5367261295536));
#235545=CARTESIAN_POINT('Ctrl Pts',(4.65150960847853,16.4249860733483,63.245544133173));
#235546=CARTESIAN_POINT('Ctrl Pts',(0.958850997740712,17.4708421417062,
62.9543621367924));
#235547=CARTESIAN_POINT('Ctrl Pts',(-3.10094176866966,17.2206170470083,
62.6631789211644));
#235548=CARTESIAN_POINT('Ctrl Pts',(-6.63675433121152,15.7282400806594,
62.3719962718972));
#235549=CARTESIAN_POINT('Ctrl Pts',(-10.1725668937534,14.2358631143104,
62.0808136226301));
#235550=CARTESIAN_POINT('Ctrl Pts',(-13.1843992524268,11.5013342763102,
61.7896315397237));
#235551=CARTESIAN_POINT('Ctrl Pts',(-15.0118158471364,8.12644475144812,
61.4984506570651));
#235552=CARTESIAN_POINT('Ctrl Pts',(-16.8392324418459,4.75155522658601,
61.2072697744065));
#235553=CARTESIAN_POINT('Ctrl Pts',(-17.4822332725917,0.73630501486189,
60.9160900919957));
#235554=CARTESIAN_POINT('Ctrl Pts',(-16.7986727996736,-3.03995723086864,
60.6249091633145));
#235555=CARTESIAN_POINT('Ctrl Pts',(-16.1151123267554,-6.81621947659912,
60.3337282346334));
#235556=CARTESIAN_POINT('Ctrl Pts',(-14.1049905501733,-10.3534937563361,
60.042546059682));
#235557=CARTESIAN_POINT('Ctrl Pts',(-11.2105882712904,-12.8740684687795,
59.7513635311305));
#235558=CARTESIAN_POINT('Ctrl Pts',(-8.31618599240736,-15.394643181223,
59.4601810025789));
#235559=CARTESIAN_POINT('Ctrl Pts',(-4.53750321122356,-16.8985183263729,
59.1689981204273));
#235560=CARTESIAN_POINT('Ctrl Pts',(-0.702935478789226,-17.0564568044913,
58.8778159470077));
#235561=CARTESIAN_POINT('Ctrl Pts',(3.13163225364507,-17.2143952826097,
58.586633773588));
#235562=CARTESIAN_POINT('Ctrl Pts',(7.02208493732978,-16.0263970936965,
58.2954523089005));
#235563=CARTESIAN_POINT('Ctrl Pts',(10.1138728259224,-13.7526622338752,
58.0042715557223));
#235564=CARTESIAN_POINT('Ctrl Pts',(13.2056607145151,-11.4789273740538,
57.7130908025441));
#235565=CARTESIAN_POINT('Ctrl Pts',(15.4987838080157,-8.1194558433243,57.4219107608754));
#235566=CARTESIAN_POINT('Ctrl Pts',(16.4908276540463,-4.41204920041584,
57.1307294717884));
#235567=CARTESIAN_POINT('Ctrl Pts',(17.4828715000769,-0.70464255750742,
56.8395481827015));
#235568=CARTESIAN_POINT('Ctrl Pts',(17.1738360986376,3.35069919758002,56.5483656461964));
#235569=CARTESIAN_POINT('Ctrl Pts',(15.6301939351533,6.86473393446494,56.2571829688812));
#235570=CARTESIAN_POINT('Ctrl Pts',(14.086551771669,10.3787686713499,55.9660002915661));
#235571=CARTESIAN_POINT('Ctrl Pts',(11.3083028461398,13.3514963900323,55.674817473441));
#235572=CARTESIAN_POINT('Ctrl Pts',(7.9077975201201,15.1290832725948,55.3836357707057));
#235573=CARTESIAN_POINT('Ctrl Pts',(4.50729219410039,16.9066701551574,55.0924540679703));
#235574=CARTESIAN_POINT('Ctrl Pts',(0.484530467590129,17.4891162016,54.8012734806248));
#235575=CARTESIAN_POINT('Ctrl Pts',(-3.28417535830466,16.7499647328783,
54.5100911534176));
#235576=CARTESIAN_POINT('Ctrl Pts',(-4.22635181477839,16.5651768656978,
54.4372955716159));
#235577=CARTESIAN_POINT('Ctrl Pts',(-5.15264977746369,16.2977891538196,
54.3644998810727));
#235578=CARTESIAN_POINT('Ctrl Pts',(-6.05045893519728,15.9564725734384,
54.2917050707154));
#235579=CARTESIAN_POINT('Ctrl Pts',(-6.94826809293084,15.6151559930572,
54.2189102603581));
#235580=CARTESIAN_POINT('Ctrl Pts',(-7.81758844571269,15.1999105441731,
54.1461163301865));
#235581=CARTESIAN_POINT('Ctrl Pts',(-8.64561203798633,14.7138842957589,
54.073321528134));
#235582=CARTESIAN_POINT('Ctrl Pts',(-10.3016592225337,13.7418317989304,
53.9277319240289));
#235583=CARTESIAN_POINT('Ctrl Pts',(-11.792519365048,12.4866561039816,53.7821388323999));
#235584=CARTESIAN_POINT('Ctrl Pts',(-13.0321617556339,11.0195321346433,
53.6365472661114));
#235585=CARTESIAN_POINT('Ctrl Pts',(-14.6850182764151,9.06336684219231,
53.4424251777266));
#235586=CARTESIAN_POINT('Ctrl Pts',(-15.8912654604346,6.7304046174934,53.2483058010581));
#235587=CARTESIAN_POINT('Ctrl Pts',(-16.5291788473951,4.25103500853726,
53.0541851067593));
#235588=CARTESIAN_POINT('Ctrl Pts',(-17.1670922343556,1.771665399581,52.8600644124605));
#235589=CARTESIAN_POINT('Ctrl Pts',(-17.2366718242571,-0.854111593632492,
52.6659424005313));
#235590=CARTESIAN_POINT('Ctrl Pts',(-16.7317202557037,-3.36471508971318,
52.4718209870409));
#235591=CARTESIAN_POINT('Ctrl Pts',(-16.2267686871503,-5.87531858579375,
52.2776995735506));
#235592=CARTESIAN_POINT('Ctrl Pts',(-15.1472859601421,-8.27074858474153,
52.0835787584991));
#235593=CARTESIAN_POINT('Ctrl Pts',(-13.6007865318103,-10.3105084019447,
51.8894576358554));
#235594=CARTESIAN_POINT('Ctrl Pts',(-12.4409119605613,-11.8403282648472,
51.7438667938726));
#235595=CARTESIAN_POINT('Ctrl Pts',(-11.0183404948178,-13.1700836505184,
51.5982757788692));
#235596=CARTESIAN_POINT('Ctrl Pts',(-9.41652604543421,-14.2311339236613,
51.4526853095446));
#235597=CARTESIAN_POINT('Ctrl Pts',(-7.81471159605069,-15.2921841968041,
51.30709484022));
#235598=CARTESIAN_POINT('Ctrl Pts',(-6.03365416302705,-16.0845293574187,
51.1615049165742));
#235599=CARTESIAN_POINT('Ctrl Pts',(-4.17159576063105,-16.5520036618434,
51.015914608891));
#235600=CARTESIAN_POINT('Ctrl Pts',(-0.447478955838981,-17.4869522706926,
50.7247339935245));
#235601=CARTESIAN_POINT('Ctrl Pts',(3.60064172644268,-17.1224174547819,
50.4335518420081));
#235602=CARTESIAN_POINT('Ctrl Pts',(7.09098629696097,-15.5292138296392,
50.142369317232));
#235603=CARTESIAN_POINT('Ctrl Pts',(10.5813308674793,-13.9360102044965,
49.851186792456));
#235604=CARTESIAN_POINT('Ctrl Pts',(13.5138993262343,-11.1141377701216,
49.5600038944202));
#235605=CARTESIAN_POINT('Ctrl Pts',(15.242479540825,-7.68694996144737,49.2688216229224));
#235606=CARTESIAN_POINT('Ctrl Pts',(16.9710597554157,-4.25976215277325,
48.9776393514245));
#235607=CARTESIAN_POINT('Ctrl Pts',(17.4956517258425,-0.227258969799738,
48.6864577064647));
#235608=CARTESIAN_POINT('Ctrl Pts',(16.7024009650896,3.52752525410374,48.395276886418));
#235609=CARTESIAN_POINT('Ctrl Pts',(15.9091502043368,7.28230947800726,48.1040960663714));
#235610=CARTESIAN_POINT('Ctrl Pts',(13.7980567124045,10.7593747428407,47.8129160712381));
#235611=CARTESIAN_POINT('Ctrl Pts',(10.8317767336919,13.1946419697468,47.5217349083724));
#235612=CARTESIAN_POINT('Ctrl Pts',(7.86549675497926,15.629909196653,47.2305537455068));
#235613=CARTESIAN_POINT('Ctrl Pts',(4.04403028948632,17.0233783856319,46.9393714149088));
#235614=CARTESIAN_POINT('Ctrl Pts',(0.206389884842555,17.0697243284673,
46.6481887597344));
#235615=CARTESIAN_POINT('Ctrl Pts',(-3.63125051980112,17.1160702713027,
46.35700610456));
#235616=CARTESIAN_POINT('Ctrl Pts',(-7.48506486359567,15.8152929679948,
46.0658231248092));
#235617=CARTESIAN_POINT('Ctrl Pts',(-10.5094272735768,13.452619395829,45.7746412801831));
#235618=CARTESIAN_POINT('Ctrl Pts',(-13.5337896835579,11.0899458236632,
45.483459435557));
#235619=CARTESIAN_POINT('Ctrl Pts',(-15.7287001597256,7.66537598263964,
45.1922787260555));
#235620=CARTESIAN_POINT('Ctrl Pts',(-16.6123841960901,3.93061925637214,
44.9010981098154));
#235621=CARTESIAN_POINT('Ctrl Pts',(-17.4960682324546,0.195862530104754,
44.6099174935753));
#235622=CARTESIAN_POINT('Ctrl Pts',(-17.068525829016,-3.84908108140665,
44.3187369705965));
#235623=CARTESIAN_POINT('Ctrl Pts',(-15.4236189207837,-7.31657242566693,
44.0275552602524));
#235624=CARTESIAN_POINT('Ctrl Pts',(-13.7787120125513,-10.7840637699272,
43.7363735499083));
#235625=CARTESIAN_POINT('Ctrl Pts',(-10.9164405995253,-13.6741028469365,
43.4451906521989));
#235626=CARTESIAN_POINT('Ctrl Pts',(-7.46495193581256,-15.3523649645881,
43.154007968648));
#235627=CARTESIAN_POINT('Ctrl Pts',(-4.01346327209985,-17.0306270822397,
42.8628252850972));
#235628=CARTESIAN_POINT('Ctrl Pts',(0.0272426422995303,-17.4971122405336,
42.5716428157049));
#235629=CARTESIAN_POINT('Ctrl Pts',(3.7703356330926,-16.6494798520841,42.2804615096373));
#235630=CARTESIAN_POINT('Ctrl Pts',(7.51342862388567,-15.8018474636346,
41.9892802035698));
#235631=CARTESIAN_POINT('Ctrl Pts',(10.9589086910725,-13.6400975284418,
41.6981000608271));
#235632=CARTESIAN_POINT('Ctrl Pts',(13.3506550454238,-10.6386432827581,
41.4069193413545));
#235633=CARTESIAN_POINT('Ctrl Pts',(15.7424013997752,-7.63718903707427,
41.1157386218819));
#235634=CARTESIAN_POINT('Ctrl Pts',(17.0804140412911,-3.79603048089948,
40.8245573256794));
#235635=CARTESIAN_POINT('Ctrl Pts',(17.070998258383,0.0418352919145723,
40.5333750969434));
#235636=CARTESIAN_POINT('Ctrl Pts',(17.0615824754748,3.87970106472856,40.2421928682074));
#235637=CARTESIAN_POINT('Ctrl Pts',(15.7047382681426,7.71427405418193,39.9510097069379));
#235638=CARTESIAN_POINT('Ctrl Pts',(13.2983043586692,10.7039794475094,39.6598272708115));
#235639=CARTESIAN_POINT('Ctrl Pts',(10.8918704491958,13.6936848408369,39.3686448346852));
#235640=CARTESIAN_POINT('Ctrl Pts',(7.4358468375811,15.8385226380386,39.0774631237022));
#235641=CARTESIAN_POINT('Ctrl Pts',(3.68862393538264,16.6677852220462,38.7862822606627));
#235642=CARTESIAN_POINT('Ctrl Pts',(-0.0585989668158732,17.4970478060538,
38.4951013976232));
#235643=CARTESIAN_POINT('Ctrl Pts',(-4.09702115959802,17.0107351768673,
38.2039213825272));
#235644=CARTESIAN_POINT('Ctrl Pts',(-7.54018007027124,15.3155821778561,
37.9127403120224));
#235645=CARTESIAN_POINT('Ctrl Pts',(-10.9833389809444,13.620429178845,37.6215592415175));
#235646=CARTESIAN_POINT('Ctrl Pts',(-13.8312346095085,10.7164358100094,
37.3303771156038));
#235647=CARTESIAN_POINT('Ctrl Pts',(-15.459203548707,7.2408980596966,37.0391945232669));
#235648=CARTESIAN_POINT('Ctrl Pts',(-17.0871724879055,3.76536030938383,
36.74801193093));
#235649=CARTESIAN_POINT('Ctrl Pts',(-17.4952147377383,-0.281721822406132,
36.45682887217));
#235650=CARTESIAN_POINT('Ctrl Pts',(-16.5930655938173,-4.01208894505103,
36.1656468901644));
#235651=CARTESIAN_POINT('Ctrl Pts',(-15.6909164498962,-7.74245606769587,
35.8744649081589));
#235652=CARTESIAN_POINT('Ctrl Pts',(-13.4785759122213,-11.1561081811958,
35.583284002908));
#235653=CARTESIAN_POINT('Ctrl Pts',(-10.4429815908756,-13.5039648448967,
35.2921033853997));
#235654=CARTESIAN_POINT('Ctrl Pts',(-7.40738726952973,-15.8518215085977,
35.0009227678915));
#235655=CARTESIAN_POINT('Ctrl Pts',(-3.548539164513,-17.1338827224996,34.7097424381261));
#235656=CARTESIAN_POINT('Ctrl Pts',(0.289432865430337,-17.0686170327172,
34.4185608309381));
#235657=CARTESIAN_POINT('Ctrl Pts',(4.12740489537366,-17.0033513429349,
34.1273792237502));
#235658=CARTESIAN_POINT('Ctrl Pts',(7.94450085024359,-15.5907587494682,
33.8361963391398));
#235659=CARTESIAN_POINT('Ctrl Pts',(10.8974066614233,-13.1411945573318,
33.5450136929437));
#235660=CARTESIAN_POINT('Ctrl Pts',(13.8503124726031,-10.6916303651954,
33.2538310467476));
#235661=CARTESIAN_POINT('Ctrl Pts',(15.9390281400926,-7.20509457438929,
32.9626486389658));
#235662=CARTESIAN_POINT('Ctrl Pts',(16.7181810320382,-3.44546774006111,
32.6714676608115));
#235663=CARTESIAN_POINT('Ctrl Pts',(17.2376162933353,-0.93904985050898,
32.4773470087086));
#235664=CARTESIAN_POINT('Ctrl Pts',(17.1750236543906,1.68874183616407,32.2832269919957));
#235665=CARTESIAN_POINT('Ctrl Pts',(16.5480115139139,4.1720209436842,32.0891062741567));
#235666=CARTESIAN_POINT('Ctrl Pts',(15.9209993734373,6.65530005120436,31.8949855563178));
#235667=CARTESIAN_POINT('Ctrl Pts',(14.7295677314287,8.99406657957148,31.7008641373529));
#235668=CARTESIAN_POINT('Ctrl Pts',(13.086171166903,10.9569242662536,31.5067430478842));
#235669=CARTESIAN_POINT('Ctrl Pts',(11.4427746023773,12.9197819529357,31.3126219584154));
#235670=CARTESIAN_POINT('Ctrl Pts',(9.34741311533435,14.5067307979327,31.1185011984429));
#235671=CARTESIAN_POINT('Ctrl Pts',(7.0129764060374,15.5591236016239,30.9243797683204));
#235672=CARTESIAN_POINT('Ctrl Pts',(4.67853969674037,16.6115164053152,30.7302583381979));
#235673=CARTESIAN_POINT('Ctrl Pts',(2.10502776518921,17.1293531677007,30.5361362379256));
#235674=CARTESIAN_POINT('Ctrl Pts',(-0.45480999474286,17.0609287489085,
30.3420149394388));
#235675=CARTESIAN_POINT('Ctrl Pts',(-3.01464775467497,16.9925043301164,
30.147893640952));
#235676=CARTESIAN_POINT('Ctrl Pts',(-5.56081134298799,16.3378187301466,
29.9537731442509));
#235677=CARTESIAN_POINT('Ctrl Pts',(-7.83478098838847,15.1626105003496,
29.7596524363743));
#235678=CARTESIAN_POINT('Ctrl Pts',(-10.1087506337888,13.9874022705526,
29.5655317284977));
#235679=CARTESIAN_POINT('Ctrl Pts',(-12.1105263362768,12.2916714109284,
29.3714108094456));
#235680=CARTESIAN_POINT('Ctrl Pts',(-13.6492968098527,10.2435164226978,
29.177289409044));
#235681=CARTESIAN_POINT('Ctrl Pts',(-15.0170927863647,8.42293421093725,
29.0047370531315));
#235682=CARTESIAN_POINT('Ctrl Pts',(-16.0190574708968,6.32389342842599,
28.8321843168935));
#235683=CARTESIAN_POINT('Ctrl Pts',(-16.5659465539785,4.11518735344711,
28.6596322172652));
#235684=CARTESIAN_POINT('Ctrl Pts',(-17.3862801786011,0.802128240978852,
28.4008040678228));
#235685=CARTESIAN_POINT('Ctrl Pts',(-17.1826936999601,-2.75767777954125,
28.1419773507524));
#235686=CARTESIAN_POINT('Ctrl Pts',(-15.9946409574628,-5.95908781011003,
27.8831488999244));
#235687=CARTESIAN_POINT('Ctrl Pts',(-15.5986233766303,-7.02622448696636,
27.7968727496484));
#235688=CARTESIAN_POINT('Ctrl Pts',(-15.0932206553693,-8.05353938716148,
27.7105964067327));
#235689=CARTESIAN_POINT('Ctrl Pts',(-14.4897336528821,-9.0190489176928,
27.6243202070308));
#235690=CARTESIAN_POINT('Ctrl Pts',(-12.6792726454204,-11.9155775092866,
27.365491607925));
#235691=CARTESIAN_POINT('Ctrl Pts',(-9.98605310692236,-14.2558577739068,
27.1066642977432));
#235692=CARTESIAN_POINT('Ctrl Pts',(-6.86348306660155,-15.6285133613452,
26.8478359021175));
#235693=CARTESIAN_POINT('Ctrl Pts',(-3.74091302628069,-17.0011689487835,
26.5890075064919));
#235694=CARTESIAN_POINT('Ctrl Pts',(-0.188992484137111,-17.40619985904,
26.3301780254223));
#235695=CARTESIAN_POINT('Ctrl Pts',(3.16504533525846,-16.7734504972,26.071350153591));
#235696=CARTESIAN_POINT('Ctrl Pts',(6.51908315465393,-16.14070113536,25.8125222817598));
#235697=CARTESIAN_POINT('Ctrl Pts',(9.67523825130148,-14.4701715014235,
25.553696019167));
#235698=CARTESIAN_POINT('Ctrl Pts',(12.0848384427355,-12.0539147037994,
25.2948679953413));
#235699=CARTESIAN_POINT('Ctrl Pts',(14.4944386341696,-9.63765790617536,
25.0360399715155));
#235700=CARTESIAN_POINT('Ctrl Pts',(16.1574839203903,-6.47567394486365,
24.7772101864569));
#235701=CARTESIAN_POINT('Ctrl Pts',(16.78157201796,-3.12058670273985,24.518381980754));
#235702=CARTESIAN_POINT('Ctrl Pts',(17.4056601155296,0.234500539383971,
24.259553775051));
#235703=CARTESIAN_POINT('Ctrl Pts',(16.9907910244482,3.78269106231985,24.0007271487037));
#235704=CARTESIAN_POINT('Ctrl Pts',(15.6104247997014,6.90374687092356,23.7418990006031));
#235705=CARTESIAN_POINT('Ctrl Pts',(14.2300585749546,10.0248026795273,23.4830708525025));
#235706=CARTESIAN_POINT('Ctrl Pts',(11.8841952165424,12.7187237737987,23.2242411826486));
#235707=CARTESIAN_POINT('Ctrl Pts',(8.98242660271554,14.5146920623538,22.9654130905882));
#235708=CARTESIAN_POINT('Ctrl Pts',(6.08065798888871,16.3106603509088,22.7065849985277));
#235709=CARTESIAN_POINT('Ctrl Pts',(2.62298411964727,17.2086758337474,22.4477584842607));
#235710=CARTESIAN_POINT('Ctrl Pts',(-0.786025050785278,17.0509402641653,
22.1889306782536));
#235711=CARTESIAN_POINT('Ctrl Pts',(-4.19503422121779,16.8932046945832,
21.9301028722466));
#235712=CARTESIAN_POINT('Ctrl Pts',(-7.55537869284145,15.6797180725805,
21.6712737744997));
#235713=CARTESIAN_POINT('Ctrl Pts',(-10.2802653212709,13.6256090124972,
21.4124453798072));
#235714=CARTESIAN_POINT('Ctrl Pts',(-12.0968564068905,12.2562029724417,
21.239893116679));
#235715=CARTESIAN_POINT('Ctrl Pts',(-13.6310217844237,10.513186959906,21.0673411660194));
#235716=CARTESIAN_POINT('Ctrl Pts',(-14.7731147908234,8.54285376074165,
20.8947886473125));
#235717=CARTESIAN_POINT('Ctrl Pts',(-15.3441612940232,7.55768716115955,
20.808512387959));
#235718=CARTESIAN_POINT('Ctrl Pts',(-15.8171897044396,6.51569126492019,
20.7222359865938));
#235719=CARTESIAN_POINT('Ctrl Pts',(-16.1790557066171,5.43691364840633,
20.6359598658093));
#235720=CARTESIAN_POINT('Ctrl Pts',(-17.2646537131498,2.20058079886458,
20.3771315034558));
#235721=CARTESIAN_POINT('Ctrl Pts',(-17.3497900455331,-1.36678753314881,
20.1183056663293));
#235722=CARTESIAN_POINT('Ctrl Pts',(-16.4221565735978,-4.65119127636544,
19.8594776494614));
#235723=CARTESIAN_POINT('Ctrl Pts',(-15.7264314696464,-7.11449408377793,
19.6653566368105));
#235724=CARTESIAN_POINT('Ctrl Pts',(-14.4610233507658,-9.41862930999215,
19.4712343980551));
#235725=CARTESIAN_POINT('Ctrl Pts',(-12.7598889357745,-11.3331529511183,
19.2771128839711));
#235726=CARTESIAN_POINT('Ctrl Pts',(-11.0587545207832,-13.2476765922445,
19.0829913698871));
#235727=CARTESIAN_POINT('Ctrl Pts',(-8.92189380968119,-14.7725886482825,
18.8888705804746));
#235728=CARTESIAN_POINT('Ctrl Pts',(-6.55848139201752,-15.7564640221254,
18.6947496075828));
#235729=CARTESIAN_POINT('Ctrl Pts',(-4.1950689743538,-16.7403393959684,
18.5006286346909));
#235730=CARTESIAN_POINT('Ctrl Pts',(-1.60510485012852,-17.1831780876162,
18.3065074783196));
#235731=CARTESIAN_POINT('Ctrl Pts',(0.951677257824773,-17.0403760026267,
18.1123864452154));
#235732=CARTESIAN_POINT('Ctrl Pts',(3.50845936577797,-16.8975739176372,
17.9182654121112));
#235733=CARTESIAN_POINT('Ctrl Pts',(6.03205945745918,-16.1691310560103,
17.724144502274));
#235734=CARTESIAN_POINT('Ctrl Pts',(8.2714811231179,-14.9283230387108,17.5300233133285));
#235735=CARTESIAN_POINT('Ctrl Pts',(10.5109027887767,-13.6875150214113,
17.3359021243829));
#235736=CARTESIAN_POINT('Ctrl Pts',(12.466146028413,-11.9343418484391,17.1417806563291));
#235737=CARTESIAN_POINT('Ctrl Pts',(13.9430061467311,-9.84222085003601,
16.9476595447366));
#235738=CARTESIAN_POINT('Ctrl Pts',(15.4198662650491,-7.7500998516329,16.7535384331441));
#235739=CARTESIAN_POINT('Ctrl Pts',(16.4183432620487,-5.3190310277989,16.559417678013));
#235740=CARTESIAN_POINT('Ctrl Pts',(16.8370262103503,-2.79365509423134,
16.3652966050164));
#235741=CARTESIAN_POINT('Ctrl Pts',(17.2557091586518,-0.268279160663889,
16.1711755320197));
#235742=CARTESIAN_POINT('Ctrl Pts',(17.0945980582554,2.35140388263714,15.9770541411576));
#235743=CARTESIAN_POINT('Ctrl Pts',(16.3738340358455,4.80911913600782,15.7829332220773));
#235744=CARTESIAN_POINT('Ctrl Pts',(15.6530700134356,7.26683438937855,15.5888123029971));
#235745=CARTESIAN_POINT('Ctrl Pts',(14.3726530690123,9.56258185281897,15.3946918556987));
#235746=CARTESIAN_POINT('Ctrl Pts',(12.6524038585557,11.458070705754,15.2005710724392));
#235747=CARTESIAN_POINT('Ctrl Pts',(10.0720300428707,14.3013039851566,14.90938989755));
#235748=CARTESIAN_POINT('Ctrl Pts',(6.50203362861054,16.2439553909222,14.6182079667481));
#235749=CARTESIAN_POINT('Ctrl Pts',(2.71424627221746,16.8545579993868,14.3270254241085));
#235750=CARTESIAN_POINT('Ctrl Pts',(-1.07354108417573,17.4651606078515,
14.0358428814689));
#235751=CARTESIAN_POINT('Ctrl Pts',(-5.07911938270182,16.7437144190151,
13.7446597269914));
#235752=CARTESIAN_POINT('Ctrl Pts',(-8.41851303869159,14.8509400778521,
13.4534779689992));
#235753=CARTESIAN_POINT('Ctrl Pts',(-11.7579066946814,12.958165736689,13.1622962110069));
#235754=CARTESIAN_POINT('Ctrl Pts',(-14.4311157081346,9.89406324319934,
12.8711158494997));
#235755=CARTESIAN_POINT('Ctrl Pts',(-15.853868009769,6.32991933546929,12.5799352669735));
#235756=CARTESIAN_POINT('Ctrl Pts',(-17.2766203114033,2.76577542773929,
12.2887546844472));
#235757=CARTESIAN_POINT('Ctrl Pts',(-17.4489159012187,-1.29840989423099,
11.9975738809019));
#235758=CARTESIAN_POINT('Ctrl Pts',(-16.3317067378583,-4.97010190905205,
11.706391996364));
#235759=CARTESIAN_POINT('Ctrl Pts',(-15.2144975744979,-8.64179392387306,
11.415210111826));
#235760=CARTESIAN_POINT('Ctrl Pts',(-12.8077836579615,-11.920992631545,
11.1240271462955));
#235761=CARTESIAN_POINT('Ctrl Pts',(-9.64039196393855,-14.0883112420382,
10.8328445117158));
#235762=CARTESIAN_POINT('Ctrl Pts',(-6.47300026991552,-16.2556298525314,
10.541661877136));
#235763=CARTESIAN_POINT('Ctrl Pts',(-2.54493079840574,-17.311068365846,
10.250479573507));
#235764=CARTESIAN_POINT('Ctrl Pts',(1.28205908458208,-17.0228550709819,
9.95929841483521));
#235765=CARTESIAN_POINT('Ctrl Pts',(5.10904896756984,-16.7346417761177,
9.66811725616346));
#235766=CARTESIAN_POINT('Ctrl Pts',(8.83495926203565,-15.1027766730749,
9.37693724244896));
#235767=CARTESIAN_POINT('Ctrl Pts',(11.641919043276,-12.4854677764988,9.08575643177691));
#235768=CARTESIAN_POINT('Ctrl Pts',(14.4488788245163,-9.86815887992268,
8.79457562110485));
#235769=CARTESIAN_POINT('Ctrl Pts',(16.3368880925312,-6.26540618981329,
8.50339401347523));
#235770=CARTESIAN_POINT('Ctrl Pts',(16.8916988573065,-2.46785052764813,
8.21221168412991));
#235771=CARTESIAN_POINT('Ctrl Pts',(17.4465096220817,1.32970513451703,7.92102935478459));
#235772=CARTESIAN_POINT('Ctrl Pts',(16.6681218836174,5.32206376873796,7.62984630372357));
#235773=CARTESIAN_POINT('Ctrl Pts',(14.7272546754409,8.6330221743025,7.33866393070445));
#235774=CARTESIAN_POINT('Ctrl Pts',(12.7863874672644,11.943980579867,7.04748155768533));
#235775=CARTESIAN_POINT('Ctrl Pts',(9.68304078937571,14.5735387567751,6.75629986270811));
#235776=CARTESIAN_POINT('Ctrl Pts',(6.09846397036121,15.9445744476441,6.46511919714163));
#235777=CARTESIAN_POINT('Ctrl Pts',(2.5138871513467,17.315610138513,6.17393853157514));
#235778=CARTESIAN_POINT('Ctrl Pts',(-1.5519198087938,17.4281233433427,5.88275889541938));
#235779=CARTESIAN_POINT('Ctrl Pts',(-5.20695378972685,16.2575143926732,
5.59157748352051));
#235780=CARTESIAN_POINT('Ctrl Pts',(-8.86198777065998,15.0869054420037,
5.30039607162163));
#235781=CARTESIAN_POINT('Ctrl Pts',(-12.1062487723857,12.6331743358351,
5.00921288397963));
#235782=CARTESIAN_POINT('Ctrl Pts',(-14.2271918875619,9.43462278145716,
4.71803063310746));
#235783=CARTESIAN_POINT('Ctrl Pts',(-16.3481350027381,6.23607122707929,
4.4268483822353));
#235784=CARTESIAN_POINT('Ctrl Pts',(-17.3457602313648,2.29269922449227,
4.13566706813296));
#235785=CARTESIAN_POINT('Ctrl Pts',(-17.0021333766197,-1.52964359721198,
3.84448440157578));
#235786=CARTESIAN_POINT('Ctrl Pts',(-16.6585065218746,-5.35198641891623,
3.5533017350186));
#235787=CARTESIAN_POINT('Ctrl Pts',(-14.9736275837576,-9.0533000597377,
3.26211771600656));
#235788=CARTESIAN_POINT('Ctrl Pts',(-12.3152873078633,-11.8220904823405,
2.97093909148461));
#235789=CARTESIAN_POINT('Ctrl Pts',(-11.0038543134595,-13.188011597751,
2.82729259937602));
#235790=CARTESIAN_POINT('Ctrl Pts',(-9.45550783636705,-14.3269824330192,
2.68364742013666));
#235791=CARTESIAN_POINT('Ctrl Pts',(-7.76647070154823,-15.1903893805262,
2.54000153103215));
#235792=CARTESIAN_POINT('Ctrl Pts',(-7.75726388207687,-15.2009416253287,
2.53895559621092));
#235793=CARTESIAN_POINT('Ctrl Pts',(-9.47081663784198,-14.3264904742118,
2.68478020335411));
#235794=CARTESIAN_POINT('Ctrl Pts',(-12.5992049225557,-11.9931187992136,
2.97642941764049));
#235795=CARTESIAN_POINT('Ctrl Pts',(-15.8645137996723,-7.13354716551056,
3.41390323907006));
#235796=CARTESIAN_POINT('Ctrl Pts',(-17.3326701174403,-1.4662290736859,
3.85137706049964));
#235797=CARTESIAN_POINT('Ctrl Pts',(-16.8373901543416,4.36734936052903,
4.28885088192921));
#235798=CARTESIAN_POINT('Ctrl Pts',(-14.4347646193055,9.70611292067778,
4.72632470335878));
#235799=CARTESIAN_POINT('Ctrl Pts',(-10.3969704011672,13.9454073401545,
5.16379852478835));
#235800=CARTESIAN_POINT('Ctrl Pts',(-5.18140549671473,16.6049454127314,
5.60127234621793));
#235801=CARTESIAN_POINT('Ctrl Pts',(0.621108782310201,17.3834838498373,
6.03874616764749));
#235802=CARTESIAN_POINT('Ctrl Pts',(6.35326410470561,16.1928153133879,6.47621998907707));
#235803=CARTESIAN_POINT('Ctrl Pts',(11.3657211058239,13.1678259278343,6.91369381050663));
#235804=CARTESIAN_POINT('Ctrl Pts',(15.0906685327425,8.65118319105281,7.35116763193621));
#235805=CARTESIAN_POINT('Ctrl Pts',(17.1061439931747,3.15453441462928,7.78864145336579));
#235806=CARTESIAN_POINT('Ctrl Pts',(17.1838343360555,-2.69946050775572,
8.22611527479535));
#235807=CARTESIAN_POINT('Ctrl Pts',(15.3149387854517,-8.24766023092451,
8.66358909622492));
#235808=CARTESIAN_POINT('Ctrl Pts',(11.7111659325179,-12.8615645136695,
9.1010629176545));
#235809=CARTESIAN_POINT('Ctrl Pts',(6.78075146761557,-16.018509897682,9.53853673908406));
#235810=CARTESIAN_POINT('Ctrl Pts',(1.08221293391213,-17.3608773952558,
9.97601056051364));
#235811=CARTESIAN_POINT('Ctrl Pts',(-4.73891856514945,-16.7366036131928,
10.4134843819432));
#235812=CARTESIAN_POINT('Ctrl Pts',(-10.0232254362328,-14.2164061142025,
10.8509582033728));
#235813=CARTESIAN_POINT('Ctrl Pts',(-14.1720998865855,-10.0857734895126,
11.2884320248024));
#235814=CARTESIAN_POINT('Ctrl Pts',(-16.7155594977835,-4.8126231522023,
11.7259058462319));
#235815=CARTESIAN_POINT('Ctrl Pts',(-17.3654762109247,1.00570019254392,
12.1633796676615));
#235816=CARTESIAN_POINT('Ctrl Pts',(-16.048237138799,6.71010031974244,12.6008534890911));
#235817=CARTESIAN_POINT('Ctrl Pts',(-12.9130394615096,11.6543746208396,
13.0383273105207));
#235818=CARTESIAN_POINT('Ctrl Pts',(-8.31507870323253,15.2784511862043,
13.4758011319502));
#235819=CARTESIAN_POINT('Ctrl Pts',(-2.77513065178653,17.1717622580412,
13.9132749533798));
#235820=CARTESIAN_POINT('Ctrl Pts',(3.07907341000828,17.1198986937466,14.3507487748094));
#235821=CARTESIAN_POINT('Ctrl Pts',(8.58470528423254,15.1286030170065,14.7882225962389));
#235822=CARTESIAN_POINT('Ctrl Pts',(13.1174031471239,11.4237186973995,15.2256964176685));
#235823=CARTESIAN_POINT('Ctrl Pts',(16.165091207068,6.42438793654531,15.6631702390981));
#235824=CARTESIAN_POINT('Ctrl Pts',(17.3797058739394,0.698049083101218,
16.1006440605276));
#235825=CARTESIAN_POINT('Ctrl Pts',(16.5460071750672,-5.75412151762947,
16.5867260843383));
#235826=CARTESIAN_POINT('Ctrl Pts',(12.9313459742938,-12.0211522376313,
17.12141631053));
#235827=CARTESIAN_POINT('Ctrl Pts',(6.39901541262021,-16.4542189442178,
17.7047147391027));
#235828=CARTESIAN_POINT('Ctrl Pts',(-1.41024884215017,-17.5987830684117,
18.2880131676755));
#235829=CARTESIAN_POINT('Ctrl Pts',(-8.93915990042002,-15.2245789943395,
18.8713115962482));
#235830=CARTESIAN_POINT('Ctrl Pts',(-14.6795007005625,-9.80854201993215,
19.4546100248211));
#235831=CARTESIAN_POINT('Ctrl Pts',(-17.4880870249261,-2.42895411373351,
20.0379084533938));
#235832=CARTESIAN_POINT('Ctrl Pts',(-16.7960627234635,5.43052661720329,
20.6212068819666));
#235833=CARTESIAN_POINT('Ctrl Pts',(-12.3068729392125,12.9695419345995,
21.2693162470474));
#235834=CARTESIAN_POINT('Ctrl Pts',(-3.70768996936586,17.7466714092623,
21.9822365486363));
#235835=CARTESIAN_POINT('Ctrl Pts',(6.98207808319372,16.7307186907765,22.7599677867333));
#235836=CARTESIAN_POINT('Ctrl Pts',(15.2222907411484,9.84701256650449,23.5376990248304));
#235837=CARTESIAN_POINT('Ctrl Pts',(17.7941500856968,0.661583169926444,
24.2290156809166));
#235838=CARTESIAN_POINT('Ctrl Pts',(15.9468405499039,-7.27319122750139,
24.8339177549921));
#235839=CARTESIAN_POINT('Ctrl Pts',(11.8500807889944,-12.9160523403508,
25.3524052470567));
#235840=CARTESIAN_POINT('Ctrl Pts',(4.87285359464768,-17.1252678592951,
25.9573073211322));
#235841=CARTESIAN_POINT('Ctrl Pts',(-4.65356421679261,-17.5242033049018,
26.6486239772184));
#235842=CARTESIAN_POINT('Ctrl Pts',(-13.7534320421489,-11.8117447660555,
27.4263552153154));
#235843=CARTESIAN_POINT('Ctrl Pts',(-17.6613464526578,-2.78700290859754,
28.1392755169044));
#235844=CARTESIAN_POINT('Ctrl Pts',(-16.6269797503069,5.92777297804762,
28.7873848819852));
#235845=CARTESIAN_POINT('Ctrl Pts',(-12.3877218973234,12.5804588905591,
29.370683310558));
#235846=CARTESIAN_POINT('Ctrl Pts',(-5.66385657111634,16.7226023191213,
29.9539817391307));
#235847=CARTESIAN_POINT('Ctrl Pts',(1.53268221103008,17.4506718622817,30.4886719653224));
#235848=CARTESIAN_POINT('Ctrl Pts',(7.76035066168796,15.5667317853204,30.9747539891331));
#235849=CARTESIAN_POINT('Ctrl Pts',(12.4854549346903,12.1116968918444,31.4122278105626));
#235850=CARTESIAN_POINT('Ctrl Pts',(15.7965589081036,7.28272844460018,31.8497016319922));
#235851=CARTESIAN_POINT('Ctrl Pts',(17.3180512793102,1.62971256412266,32.2871754534218));
#235852=CARTESIAN_POINT('Ctrl Pts',(16.8778456892803,-4.20837272001472,
32.7246492748514));
#235853=CARTESIAN_POINT('Ctrl Pts',(14.5256607174751,-9.56952425384911,
33.162123096281));
#235854=CARTESIAN_POINT('Ctrl Pts',(10.5280569727202,-13.8467114921643,
33.5995969177105));
#235855=CARTESIAN_POINT('Ctrl Pts',(5.33776636973979,-16.5553694969268,
34.0370707391401));
#235856=CARTESIAN_POINT('Ctrl Pts',(-0.45706480597728,-17.3884940998342,
34.4745445605696));
#235857=CARTESIAN_POINT('Ctrl Pts',(-6.20036203579874,-16.2521777361468,
34.9120183819993));
#235858=CARTESIAN_POINT('Ctrl Pts',(-11.2409236825102,-13.274364537067,
35.3494922034288));
#235859=CARTESIAN_POINT('Ctrl Pts',(-15.0084143835526,-8.79313626212742,
35.7869660248584));
#235860=CARTESIAN_POINT('Ctrl Pts',(-17.0756222383,-3.315740414017,36.2244398462879));
#235861=CARTESIAN_POINT('Ctrl Pts',(-17.2085348142154,2.53726154303593,
36.6619136677175));
#235862=CARTESIAN_POINT('Ctrl Pts',(-15.3920483338798,8.10284177656951,
37.099387489147));
#235863=CARTESIAN_POINT('Ctrl Pts',(-11.8319569200197,12.7505319631167,
37.5368613105767));
#235864=CARTESIAN_POINT('Ctrl Pts',(-6.93153703854458,15.9538408338401,
37.9743351320062));
#235865=CARTESIAN_POINT('Ctrl Pts',(-1.24591395254391,17.3498976565491,
38.4118089534358));
#235866=CARTESIAN_POINT('Ctrl Pts',(4.58084722110785,16.7805568685784,38.8492827748653));
#235867=CARTESIAN_POINT('Ctrl Pts',(9.88868928760186,14.3103135075686,39.286756596295));
#235868=CARTESIAN_POINT('Ctrl Pts',(14.0763401853918,10.218996868635,39.7242304177245));
#235869=CARTESIAN_POINT('Ctrl Pts',(16.6694222269558,4.97007159093627,40.1617042391541));
#235870=CARTESIAN_POINT('Ctrl Pts',(17.3741910614315,-0.841863730029014,
40.5991780605836));
#235871=CARTESIAN_POINT('Ctrl Pts',(16.110810351977,-6.55843267021874,41.0366518820132));
#235872=CARTESIAN_POINT('Ctrl Pts',(13.022395986978,-11.5320619221449,41.4741257034428));
#235873=CARTESIAN_POINT('Ctrl Pts',(8.45880373255045,-15.1993384323593,
41.9115995248724));
#235874=CARTESIAN_POINT('Ctrl Pts',(2.93699763184277,-17.1448328744587,
42.3490733463019));
#235875=CARTESIAN_POINT('Ctrl Pts',(-2.91751175737483,-17.1481595084183,
42.7865471677315));
#235876=CARTESIAN_POINT('Ctrl Pts',(-8.44152521998797,-15.208941493049,
43.224020989161));
#235877=CARTESIAN_POINT('Ctrl Pts',(-13.0092821447301,-11.5468535740174,
43.6614948105907));
#235878=CARTESIAN_POINT('Ctrl Pts',(-16.1033467228857,-6.57673731432837,
44.0989686320202));
#235879=CARTESIAN_POINT('Ctrl Pts',(-17.3732231135978,-0.861607814354217,
44.5364424534498));
#235880=CARTESIAN_POINT('Ctrl Pts',(-16.6750596346941,4.95112467612634,
44.9739162748793));
#235881=CARTESIAN_POINT('Ctrl Pts',(-14.0879442916809,10.2029934340607,
45.4113900963089));
#235882=CARTESIAN_POINT('Ctrl Pts',(-9.9049456823513,14.2990664173698,45.8488639177385));
#235883=CARTESIAN_POINT('Ctrl Pts',(-4.59991416786112,16.7753402060549,
46.2863377391681));
#235884=CARTESIAN_POINT('Ctrl Pts',(1.22619593015608,17.351302340846,46.7238115605977));
#235885=CARTESIAN_POINT('Ctrl Pts',(6.91340247020491,15.9617077924686,47.1612853820272));
#235886=CARTESIAN_POINT('Ctrl Pts',(11.8174583217007,12.7639699244686,47.5987592034568));
#235887=CARTESIAN_POINT('Ctrl Pts',(15.3828317026772,8.12032869373142,48.0362330248864));
#235888=CARTESIAN_POINT('Ctrl Pts',(17.2056368977763,2.55681609056345,48.4737068463159));
#235889=CARTESIAN_POINT('Ctrl Pts',(17.0793863760804,-3.2963328133225,48.9111806677455));
#235890=CARTESIAN_POINT('Ctrl Pts',(15.0183818806776,-8.77607290887254,
49.3486544891751));
#235891=CARTESIAN_POINT('Ctrl Pts',(11.2560939842745,-13.26165889811,49.7861283106047));
#235892=CARTESIAN_POINT('Ctrl Pts',(6.21871522195225,-16.2449632522977,
50.2236021320343));
#235893=CARTESIAN_POINT('Ctrl Pts',(0.476879561000896,-17.3880371566063,
50.6610759534638));
#235894=CARTESIAN_POINT('Ctrl Pts',(-5.31897618536068,-16.5613929183968,
51.0985497748934));
#235895=CARTESIAN_POINT('Ctrl Pts',(-10.5122997090021,-13.8586732678507,
51.5360235963229));
#235896=CARTESIAN_POINT('Ctrl Pts',(-14.514785659882,-9.58604162271847,
51.9734974177525));
#235897=CARTESIAN_POINT('Ctrl Pts',(-16.8730429748028,-4.22750368187664,
52.4109712391821));
#235898=CARTESIAN_POINT('Ctrl Pts',(-17.3199059017914,1.60992822602314,
52.8484450606117));
#235899=CARTESIAN_POINT('Ctrl Pts',(-15.804801038335,7.2649853136055,53.2859188820412));
#235900=CARTESIAN_POINT('Ctrl Pts',(-12.499191261561,12.0969970408148,53.7233927034708));
#235901=CARTESIAN_POINT('Ctrl Pts',(-7.77800268117048,15.5589345244225,
54.1608665249004));
#235902=CARTESIAN_POINT('Ctrl Pts',(-2.17532061035434,17.2579436385459,
54.5983403463299));
#235903=CARTESIAN_POINT('Ctrl Pts',(3.67350820397405,17.0022745609454,55.0358141677595));
#235904=CARTESIAN_POINT('Ctrl Pts',(9.10633695971315,14.820460212254,55.4732879891891));
#235905=CARTESIAN_POINT('Ctrl Pts',(13.5075290802459,10.9598018067733,55.9107618106186));
#235906=CARTESIAN_POINT('Ctrl Pts',(16.3786289961703,5.8576962365874,56.3482356320483));
#235907=CARTESIAN_POINT('Ctrl Pts',(17.394321951317,0.0918100937746188,
56.7857094534778));
#235908=CARTESIAN_POINT('Ctrl Pts',(16.4396311441975,-5.68400008035943,
57.2231832749075));
#235909=CARTESIAN_POINT('Ctrl Pts',(13.6225760805146,-10.816907922102,57.6606570963369));
#235910=CARTESIAN_POINT('Ctrl Pts',(9.26251449255158,-14.7224733952086,
58.0981309177665));
#235911=CARTESIAN_POINT('Ctrl Pts',(3.2518134475166,-17.2134471380471,58.5842129415772));
#235912=CARTESIAN_POINT('Ctrl Pts',(-3.98145454996322,-17.2008249973707,
59.1189031677689));
#235913=CARTESIAN_POINT('Ctrl Pts',(-11.0821594267698,-13.7446647970607,
59.7022015963416));
#235914=CARTESIAN_POINT('Ctrl Pts',(-15.9588808031263,-7.54337225759656,
60.2855000249144));
#235915=CARTESIAN_POINT('Ctrl Pts',(-17.8504040644411,1.02486926411284,
60.9336093899951));
#235916=CARTESIAN_POINT('Ctrl Pts',(-14.8548748184639,10.3947834624047,
61.6465296915843));
#235917=CARTESIAN_POINT('Ctrl Pts',(-6.36664702052728,16.9733735526109,
62.4242609296811));
#235918=CARTESIAN_POINT('Ctrl Pts',(4.34924796264357,17.5993602375119,63.2019921677782));
#235919=CARTESIAN_POINT('Ctrl Pts',(13.5421501255917,12.0518534256368,63.9797234058753));
#235920=CARTESIAN_POINT('Ctrl Pts',(17.9844738438863,2.28132468804466,64.7574546439722));
#235921=CARTESIAN_POINT('Ctrl Pts',(16.1206439832062,-8.29658081595555,
65.5351858820693));
#235922=CARTESIAN_POINT('Ctrl Pts',(9.43747145097397,-15.1005071797545,
66.2265025381554));
#235923=CARTESIAN_POINT('Ctrl Pts',(1.63688193258371,-17.4498875346049,
66.831404612231));
#235924=CARTESIAN_POINT('Ctrl Pts',(-5.2986489371306,-16.7102876078561,
67.3498921042956));
#235925=CARTESIAN_POINT('Ctrl Pts',(-11.6549020353912,-13.175477894707,
67.889983241863));
#235926=CARTESIAN_POINT('Ctrl Pts',(-16.1782129894106,-7.06950185621848,
68.4516780249331));
#235927=CARTESIAN_POINT('Ctrl Pts',(-17.6416260472922,0.688568527407242,
69.0349764535058));
#235928=CARTESIAN_POINT('Ctrl Pts',(-15.5785041946332,8.30699305805345,
69.6182748820786));
#235929=CARTESIAN_POINT('Ctrl Pts',(-10.4013354172037,14.2658918329667,
70.2015733106514));
#235930=CARTESIAN_POINT('Ctrl Pts',(-3.14497234893299,17.3725957667382,
70.784871739224));
#235931=CARTESIAN_POINT('Ctrl Pts',(4.74005034178819,17.006850527104,71.3681701677969));
#235932=CARTESIAN_POINT('Ctrl Pts',(11.6775604539664,13.2413811033827,71.9514685963696));
#235933=CARTESIAN_POINT('Ctrl Pts',(16.2807782826181,6.82908668191514,72.5347670249424));
#235934=CARTESIAN_POINT('Ctrl Pts',(17.6295375960859,-0.948351885664552,
73.1180654535152));
#235935=CARTESIAN_POINT('Ctrl Pts',(15.4542380503039,-8.53618791092239,
73.7013638820879));
#235936=CARTESIAN_POINT('Ctrl Pts',(10.1896892391901,-14.4177155025619,
74.2846623106607));
#235937=CARTESIAN_POINT('Ctrl Pts',(2.88829806145261,-17.4171431196322,
74.8679607392334));
#235938=CARTESIAN_POINT('Ctrl Pts',(-4.99051346063649,-16.9350791608372,
75.4512591678062));
#235939=CARTESIAN_POINT('Ctrl Pts',(-11.8716195464518,-13.0675365810143,
76.034557596379));
#235940=CARTESIAN_POINT('Ctrl Pts',(-16.3798876373831,-6.58830927793783,
76.6178560249516));
#235941=CARTESIAN_POINT('Ctrl Pts',(-17.6134001311709,1.20880022637994,
77.2011544535245));
#235942=CARTESIAN_POINT('Ctrl Pts',(-15.3270424031504,8.76247275329441,
77.7844528820972));
#235943=CARTESIAN_POINT('Ctrl Pts',(-9.97495012807947,14.5681443773731,
78.36775131067));
#235944=CARTESIAN_POINT('Ctrl Pts',(-2.63273532133508,17.4546228660642,
78.9510497392428));
#235945=CARTESIAN_POINT('Ctrl Pts',(6.11845547595461,16.8003714095095,79.5991591043236));
#235946=CARTESIAN_POINT('Ctrl Pts',(14.2276773902643,11.2361205104496,80.3120794059125));
#235947=CARTESIAN_POINT('Ctrl Pts',(18.0910213245055,1.21040979673991,81.0898106440096));
#235948=CARTESIAN_POINT('Ctrl Pts',(15.8747984073227,-8.06301219963109,
81.7811273000958));
#235949=CARTESIAN_POINT('Ctrl Pts',(10.4067090081485,-14.1049794531656,
82.3860293741713));
#235950=CARTESIAN_POINT('Ctrl Pts',(4.08400858412607,-17.0444966258869,
82.904516866236));
#235951=CARTESIAN_POINT('Ctrl Pts',(-4.05863724460245,-17.3385004011221,
83.5094189403114));
#235952=CARTESIAN_POINT('Ctrl Pts',(-12.5795514538071,-13.055492788773,
84.2007355963977));
#235953=CARTESIAN_POINT('Ctrl Pts',(-17.7580975670415,-3.64716112084314,
84.9784668344947));
#235954=CARTESIAN_POINT('Ctrl Pts',(-16.7078733025085,7.03836829904963,
85.7561980725917));
#235955=CARTESIAN_POINT('Ctrl Pts',(-10.8039594529945,14.0499133732223,
86.4205101717995));
#235956=CARTESIAN_POINT('Ctrl Pts',(-4.01054238013303,16.9221807796947,
86.9714031321183));
#235957=CARTESIAN_POINT('Ctrl Pts',(1.82866038869225,17.2996500446068,87.4088769535478));
#235958=CARTESIAN_POINT('Ctrl Pts',(7.46571047222681,15.7104498417436,87.8463507749775));
#235959=CARTESIAN_POINT('Ctrl Pts',(12.2545800645275,12.3450095676747,88.2838245964069));
#235960=CARTESIAN_POINT('Ctrl Pts',(15.6564634663042,7.57943100465162,88.7212984178366));
#235961=CARTESIAN_POINT('Ctrl Pts',(17.2841843269548,1.95608827710456,89.158772239266));
#235962=CARTESIAN_POINT('Ctrl Pts',(16.9542456566519,-3.88925092327633,
89.5962460606959));
#235963=CARTESIAN_POINT('Ctrl Pts',(14.7035841864579,-9.29381338030069,
90.0337198821251));
#235964=CARTESIAN_POINT('Ctrl Pts',(10.7873709594145,-13.6456715387756,
90.4711937035549));
#235965=CARTESIAN_POINT('Ctrl Pts',(5.64912856775169,-16.4516981416438,
90.9086675249844));
#235966=CARTESIAN_POINT('Ctrl Pts',(-0.129030223867118,-17.3940993926614,
91.3461413464139));
#235967=CARTESIAN_POINT('Ctrl Pts',(-5.89258095857538,-16.3660840413551,
91.7836151678436));
#235968=CARTESIAN_POINT('Ctrl Pts',(-10.9886155494965,-13.48412344278,92.2210889892732));
#235969=CARTESIAN_POINT('Ctrl Pts',(-14.8398610968304,-9.07467756847465,
92.6585628107027));
#235970=CARTESIAN_POINT('Ctrl Pts',(-17.0100451830127,-3.63725303184392,
93.0960366321323));
#235971=CARTESIAN_POINT('Ctrl Pts',(-17.2533307106131,2.21220046840495,
93.5335104535619));
#235972=CARTESIAN_POINT('Ctrl Pts',(-15.5421575586582,7.81105540613255,
93.9709842749914));
#235973=CARTESIAN_POINT('Ctrl Pts',(-12.0703678531471,12.5250736438967,
94.408458096421));
#235974=CARTESIAN_POINT('Ctrl Pts',(-7.23124608153891,15.820250609021,94.8459319178506));
#235975=CARTESIAN_POINT('Ctrl Pts',(-1.57296816735739,17.3233086032104,
95.2834057392801));
#235976=CARTESIAN_POINT('Ctrl Pts',(4.26349542577347,16.8639809676362,95.7208795607097));
#235977=CARTESIAN_POINT('Ctrl Pts',(9.61699052324219,14.4943005767827,96.1583533821392));
#235978=CARTESIAN_POINT('Ctrl Pts',(13.8810711671487,10.4827046037548,96.5958272035689));
#235979=CARTESIAN_POINT('Ctrl Pts',(16.5727054424348,5.28362765462175,97.0333010249984));
#235980=CARTESIAN_POINT('Ctrl Pts',(17.3869778756396,-0.513979995502105,
97.470774846428));
#235981=CARTESIAN_POINT('Ctrl Pts',(16.2316617827955,-6.25336190962558,
97.9082486678575));
#235982=CARTESIAN_POINT('Ctrl Pts',(13.2376026959457,-11.2843667305262,
98.3457224892871));
#235983=CARTESIAN_POINT('Ctrl Pts',(8.74402624258905,-15.0370692860954,
98.7831963107168));
#235984=CARTESIAN_POINT('Ctrl Pts',(3.25984635442166,-17.0863888180717,
99.2206701321462));
#235985=CARTESIAN_POINT('Ctrl Pts',(-2.59344684099978,-17.2001257770219,
99.6581439535759));
#235986=CARTESIAN_POINT('Ctrl Pts',(-8.15328900257737,-15.3655049267209,
100.095617775005));
#235987=CARTESIAN_POINT('Ctrl Pts',(-11.2435210780959,-12.9818307977618,
100.387266989292));
#235988=CARTESIAN_POINT('Ctrl Pts',(-12.5474758859055,-11.5673946126795,
100.533091596435));
#235989=CARTESIAN_POINT('Ctrl Pts',(-7.91028487125847,-15.5025855454415,
2.55127013302868));
#235990=CARTESIAN_POINT('Ctrl Pts',(-9.6577468961121,-14.610930960857,2.69709474017187));
#235991=CARTESIAN_POINT('Ctrl Pts',(-12.8483868194659,-12.2313782675823,
2.98874395445825));
#235992=CARTESIAN_POINT('Ctrl Pts',(-16.178566725867,-7.27569555703653,
3.42621777588782));
#235993=CARTESIAN_POINT('Ctrl Pts',(-17.6761258268331,-1.49610624199032,
3.8636915973174));
#235994=CARTESIAN_POINT('Ctrl Pts',(-17.1712901901941,4.45310021295798,
4.30116541874697));
#235995=CARTESIAN_POINT('Ctrl Pts',(-14.7213101381512,9.89779150217219,
4.73863924017654));
#235996=CARTESIAN_POINT('Ctrl Pts',(-10.6036890233321,14.2212936115978,
5.17611306160611));
#235997=CARTESIAN_POINT('Ctrl Pts',(-5.28488626760379,16.9337902451572,
5.61358688303568));
#235998=CARTESIAN_POINT('Ctrl Pts',(0.632591195861214,17.7280340612109,
6.05106070446525));
#235999=CARTESIAN_POINT('Ctrl Pts',(6.47840748534993,16.5140410290589,6.48853452589482));
#236000=CARTESIAN_POINT('Ctrl Pts',(11.5903499359089,13.4293382854555,6.92600834732439));
#236001=CARTESIAN_POINT('Ctrl Pts',(15.38933648272,8.82335824627962,7.36348216875397));
#236002=CARTESIAN_POINT('Ctrl Pts',(17.4450181154199,3.21786807079089,7.80095599018354));
#236003=CARTESIAN_POINT('Ctrl Pts',(17.5245268599576,-2.75214264468062,
8.23842981161311));
#236004=CARTESIAN_POINT('Ctrl Pts',(15.6188560824978,-8.41039034800907,
8.67590363304268));
#236005=CARTESIAN_POINT('Ctrl Pts',(11.943880209448,-13.1159085210235,9.11337745447226));
#236006=CARTESIAN_POINT('Ctrl Pts',(6.91590084703547,-16.3356556949799,
9.55085127590182));
#236007=CARTESIAN_POINT('Ctrl Pts',(1.10448767807895,-17.7048986824107,
9.9883250973314));
#236008=CARTESIAN_POINT('Ctrl Pts',(-4.83204173429992,-17.0685296379552,
10.425798918761));
#236009=CARTESIAN_POINT('Ctrl Pts',(-10.2211975290951,-14.4986362723612,
10.8632727401905));
#236010=CARTESIAN_POINT('Ctrl Pts',(-14.4524945945634,-10.2863367331358,
11.3007465616201));
#236011=CARTESIAN_POINT('Ctrl Pts',(-17.0466137228052,-4.90879965781805,
11.7382203830497));
#236012=CARTESIAN_POINT('Ctrl Pts',(-17.7096880415998,1.02480529415298,
12.1756942044792));
#236013=CARTESIAN_POINT('Ctrl Pts',(-16.366614371474,6.84232282511197,12.6131680259088));
#236014=CARTESIAN_POINT('Ctrl Pts',(-13.1695160271062,11.8847363076478,
13.0506418473384));
#236015=CARTESIAN_POINT('Ctrl Pts',(-8.48060147795483,15.5808567649847,
13.488115668768));
#236016=CARTESIAN_POINT('Ctrl Pts',(-2.83094806987703,17.5119550061841,
13.9255894901975));
#236017=CARTESIAN_POINT('Ctrl Pts',(3.13928204389862,17.4593419574557,14.3630633116271));
#236018=CARTESIAN_POINT('Ctrl Pts',(8.75412421583405,15.4288438214394,14.8005371330567));
#236019=CARTESIAN_POINT('Ctrl Pts',(13.3768310728996,11.6507474084321,15.2380109544863));
#236020=CARTESIAN_POINT('Ctrl Pts',(16.485159451345,6.55248335814296,15.6754847759158));
#236021=CARTESIAN_POINT('Ctrl Pts',(17.7241177572825,0.712707358327773,
16.1129585973454));
#236022=CARTESIAN_POINT('Ctrl Pts',(16.8742080500723,-5.86736005184092,
16.5990406211561));
#236023=CARTESIAN_POINT('Ctrl Pts',(13.1882010116637,-12.2587879753791,
17.1337308473477));
#236024=CARTESIAN_POINT('Ctrl Pts',(6.52662084261955,-16.780015519033,17.7170292759205));
#236025=CARTESIAN_POINT('Ctrl Pts',(-1.43736095814799,-17.9476390383221,
18.3003277044932));
#236026=CARTESIAN_POINT('Ctrl Pts',(-9.11559884874689,-15.5267385183964,
18.883626133066));
#236027=CARTESIAN_POINT('Ctrl Pts',(-14.96996478449,-10.0036336630875,19.4669245616388));
#236028=CARTESIAN_POINT('Ctrl Pts',(-17.8345653873977,-2.4779290085607,
20.0502229902116));
#236029=CARTESIAN_POINT('Ctrl Pts',(-17.1291997464855,5.53736056446218,
20.6335214187843));
#236030=CARTESIAN_POINT('Ctrl Pts',(-12.5514025238925,13.2259804215166,
21.2816307838652));
#236031=CARTESIAN_POINT('Ctrl Pts',(-3.78202209914633,18.0982350206022,
21.9945510854541));
#236032=CARTESIAN_POINT('Ctrl Pts',(7.11967171113525,17.0626021109407,22.7722823235511));
#236033=CARTESIAN_POINT('Ctrl Pts',(15.5235077733823,10.0429304220231,23.5500135616481));
#236034=CARTESIAN_POINT('Ctrl Pts',(18.1467673312052,0.675501569808572,
24.2413302177344));
#236035=CARTESIAN_POINT('Ctrl Pts',(16.2632418036269,-7.41657749177826,
24.8462322918098));
#236036=CARTESIAN_POINT('Ctrl Pts',(12.0855550413789,-13.1714485206758,
25.3647197838745));
#236037=CARTESIAN_POINT('Ctrl Pts',(4.97026030547531,-17.4644528314568,
25.9696218579499));
#236038=CARTESIAN_POINT('Ctrl Pts',(-4.74497737224806,-17.871714757245,
26.6609385140362));
#236039=CARTESIAN_POINT('Ctrl Pts',(-14.025448821332,-12.0465032445826,
27.4386697521332));
#236040=CARTESIAN_POINT('Ctrl Pts',(-18.011230953678,-2.84308473770472,
28.1515900537222));
#236041=CARTESIAN_POINT('Ctrl Pts',(-16.9567966040948,6.04446867611579,
28.799699418803));
#236042=CARTESIAN_POINT('Ctrl Pts',(-12.6338255466965,12.8291962351986,
29.3829978473757));
#236043=CARTESIAN_POINT('Ctrl Pts',(-5.7769115621958,17.0537577739778,29.9662962759485));
#236044=CARTESIAN_POINT('Ctrl Pts',(1.56224246213326,17.7965948836024,30.5009865021402));
#236045=CARTESIAN_POINT('Ctrl Pts',(7.91340685599917,15.8756170484685,30.9870685259508));
#236046=CARTESIAN_POINT('Ctrl Pts',(12.7323276871853,12.3523309249331,31.4245423473804));
#236047=CARTESIAN_POINT('Ctrl Pts',(16.1092812214741,7.42781597050498,31.86201616881));
#236048=CARTESIAN_POINT('Ctrl Pts',(17.661197816658,1.6628362374308,32.2994899902395));
#236049=CARTESIAN_POINT('Ctrl Pts',(17.2125462794663,-4.29097482857265,
32.7369638116691));
#236050=CARTESIAN_POINT('Ctrl Pts',(14.8139968392077,-9.75848872641797,
33.1744376330987));
#236051=CARTESIAN_POINT('Ctrl Pts',(10.737373525193,-14.1206385058507,33.6119114545282));
#236052=CARTESIAN_POINT('Ctrl Pts',(5.44433630988616,-16.8832194689878,
34.0493852759578));
#236053=CARTESIAN_POINT('Ctrl Pts',(-0.465281960832619,-17.7331450455083,
34.4868590973874));
#236054=CARTESIAN_POINT('Ctrl Pts',(-6.32250051446618,-16.5745536844145,
34.924332918817));
#236055=CARTESIAN_POINT('Ctrl Pts',(-11.4630574435105,-13.5379996451522,
35.3618067402465));
#236056=CARTESIAN_POINT('Ctrl Pts',(-15.3054468390684,-8.96811745566468,
35.7992805616762));
#236057=CARTESIAN_POINT('Ctrl Pts',(-17.4138832300376,-3.38226904761819,
36.2367543831056));
#236058=CARTESIAN_POINT('Ctrl Pts',(-17.5497094002313,2.58672863297681,
36.6742282045353));
#236059=CARTESIAN_POINT('Ctrl Pts',(-15.6974868383166,8.26269772840734,
37.1117020259648));
#236060=CARTESIAN_POINT('Ctrl Pts',(-12.067059910374,13.0026698570582,37.5491758473944));
#236061=CARTESIAN_POINT('Ctrl Pts',(-7.06967170800361,16.269697698877,37.986649668824));
#236062=CARTESIAN_POINT('Ctrl Pts',(-1.27143255616363,17.6936935867469,
38.4241234902536));
#236063=CARTESIAN_POINT('Ctrl Pts',(4.6708355109951,17.1133464506961,38.8615973116831));
#236064=CARTESIAN_POINT('Ctrl Pts',(10.0839905528684,14.5943984078625,39.2990711331127));
#236065=CARTESIAN_POINT('Ctrl Pts',(14.354830704754,10.422195885303,39.7365449545423));
#236066=CARTESIAN_POINT('Ctrl Pts',(16.9995545664941,5.06936634820916,40.1740187759718));
#236067=CARTESIAN_POINT('Ctrl Pts',(17.7185678123824,-0.85772135985925,
40.6114925974014));
#236068=CARTESIAN_POINT('Ctrl Pts',(16.4304204908237,-6.68764632837524,
41.048966418831));
#236069=CARTESIAN_POINT('Ctrl Pts',(13.281034057057,-11.7599942795052,41.4864402402605));
#236070=CARTESIAN_POINT('Ctrl Pts',(8.62717119553522,-15.5001692950134,
41.9239140616902));
#236071=CARTESIAN_POINT('Ctrl Pts',(2.99602181060165,-17.4844841029273,
42.3613878831197));
#236072=CARTESIAN_POINT('Ctrl Pts',(-2.97451712586977,-17.4881553886379,
42.7988617045493));
#236073=CARTESIAN_POINT('Ctrl Pts',(-8.60810256373733,-15.5107672692565,
43.2363355259788));
#236074=CARTESIAN_POINT('Ctrl Pts',(-13.26656157119,-11.7763184021383,43.6738093474084));
#236075=CARTESIAN_POINT('Ctrl Pts',(-16.4221836015027,-6.70784740341065,
44.111283168838));
#236076=CARTESIAN_POINT('Ctrl Pts',(-17.7174995815704,-0.879511004774572,
44.5487569902675));
#236077=CARTESIAN_POINT('Ctrl Pts',(-17.0057760308314,5.04845645896957,
44.9862308116971));
#236078=CARTESIAN_POINT('Ctrl Pts',(-14.3676370406449,10.4045344393201,
45.4237046331267));
#236079=CARTESIAN_POINT('Ctrl Pts',(-10.1019311709296,14.5819860666055,
45.8611784545562));
#236080=CARTESIAN_POINT('Ctrl Pts',(-4.69187786683152,17.1075893425097,
46.2986522759858));
#236081=CARTESIAN_POINT('Ctrl Pts',(1.24967167477284,17.6952437604123,46.7361260974154));
#236082=CARTESIAN_POINT('Ctrl Pts',(7.04965832440686,16.2783797879362,47.173599918845));
#236083=CARTESIAN_POINT('Ctrl Pts',(12.0510592134479,13.017499871808,47.6110737402745));
#236084=CARTESIAN_POINT('Ctrl Pts',(15.6873153070449,8.28199670228026,48.0485475617041));
#236085=CARTESIAN_POINT('Ctrl Pts',(17.5465112925759,2.60830840034555,48.4860213831337));
#236086=CARTESIAN_POINT('Ctrl Pts',(17.4180372856576,-3.36084926023567,
48.9234952045633));
#236087=CARTESIAN_POINT('Ctrl Pts',(15.3164469106162,-8.94928967360123,
49.3609690259928));
#236088=CARTESIAN_POINT('Ctrl Pts',(11.4798083017862,-13.5239539973573,
49.7984428474224));
#236089=CARTESIAN_POINT('Ctrl Pts',(6.34273646722922,-16.566623832384,50.235916668852));
#236090=CARTESIAN_POINT('Ctrl Pts',(0.487158572810955,-17.7326255819189,
50.6733904902816));
#236091=CARTESIAN_POINT('Ctrl Pts',(-5.42360376068608,-16.8898739935857,
51.1108643117111));
#236092=CARTESIAN_POINT('Ctrl Pts',(-10.7199817614174,-14.1338370322962,
51.5483381331407));
#236093=CARTESIAN_POINT('Ctrl Pts',(-14.8019957317797,-9.77671669935897,
51.9858119545702));
#236094=CARTESIAN_POINT('Ctrl Pts',(-17.2072463411862,-4.31209202761195,
52.4232857759998));
#236095=CARTESIAN_POINT('Ctrl Pts',(-17.6632430193359,1.64101215802177,
52.8607595974294));
#236096=CARTESIAN_POINT('Ctrl Pts',(-16.1183810264758,7.40821318363221,
53.298233418859));
#236097=CARTESIAN_POINT('Ctrl Pts',(-12.7474727192132,12.3361698647325,
53.7357072402886));
#236098=CARTESIAN_POINT('Ctrl Pts',(-7.93291995611801,15.8669021885396,
54.1731810617181));
#236099=CARTESIAN_POINT('Ctrl Pts',(-2.21924238393093,17.5998835891534,
54.6106548831477));
#236100=CARTESIAN_POINT('Ctrl Pts',(3.74549746892854,17.3394098569638,55.0481287045773));
#236101=CARTESIAN_POINT('Ctrl Pts',(9.28611154320125,15.1146209767588,55.4856025260068));
#236102=CARTESIAN_POINT('Ctrl Pts',(13.7747097751927,11.1776544129348,55.9230763474364));
#236103=CARTESIAN_POINT('Ctrl Pts',(16.7029564027176,5.97456940509228,56.360550168866));
#236104=CARTESIAN_POINT('Ctrl Pts',(17.7390532900974,0.0944576355771606,
56.7980239902956));
#236105=CARTESIAN_POINT('Ctrl Pts',(16.7657158215042,-5.79586802398761,
57.2354978117251));
#236106=CARTESIAN_POINT('Ctrl Pts',(13.8930766648203,-11.0306375297121,
57.6729716331547));
#236107=CARTESIAN_POINT('Ctrl Pts',(9.44678429026363,-15.0138164885573,
58.1104454545843));
#236108=CARTESIAN_POINT('Ctrl Pts',(3.31709419416182,-17.5544389586437,
58.5965274783949));
#236109=CARTESIAN_POINT('Ctrl Pts',(-4.05954959806338,-17.5419183560915,
59.1312177045866));
#236110=CARTESIAN_POINT('Ctrl Pts',(-11.301137910172,-14.0175921921768,
59.7145161331594));
#236111=CARTESIAN_POINT('Ctrl Pts',(-16.2748099792238,-7.69363916352382,
60.2978145617322));
#236112=CARTESIAN_POINT('Ctrl Pts',(-18.2042265827807,1.04433830109787,
60.9459239268129));
#236113=CARTESIAN_POINT('Ctrl Pts',(-15.1497719137354,10.6000884421354,
61.658844228402));
#236114=CARTESIAN_POINT('Ctrl Pts',(-6.49364546356529,17.3094624534805,
62.4365754664989));
#236115=CARTESIAN_POINT('Ctrl Pts',(4.43460649104112,17.9483649180354,63.214306704596));
#236116=CARTESIAN_POINT('Ctrl Pts',(13.8099699441378,12.2913528522427,63.9920379426929));
#236117=CARTESIAN_POINT('Ctrl Pts',(18.3407902596771,2.32739525753497,64.7697691807901));
#236118=CARTESIAN_POINT('Ctrl Pts',(16.4405390454442,-8.46025423020952,
65.5475004188869));
#236119=CARTESIAN_POINT('Ctrl Pts',(9.62521858793329,-15.3993267719563,
66.2388170749733));
#236120=CARTESIAN_POINT('Ctrl Pts',(1.67014635180037,-17.7956513927414,
66.8437191490486));
#236121=CARTESIAN_POINT('Ctrl Pts',(-5.40285239100988,-17.041720659464,
67.3622066411134));
#236122=CARTESIAN_POINT('Ctrl Pts',(-11.8852584949981,-13.4371597661122,
67.9022977786807));
#236123=CARTESIAN_POINT('Ctrl Pts',(-16.4985116581419,-7.21037971573439,
68.4639925617509));
#236124=CARTESIAN_POINT('Ctrl Pts',(-17.9912950093467,0.701374384617805,
69.0472909903235));
#236125=CARTESIAN_POINT('Ctrl Pts',(-15.8876482538811,8.47088698697314,
69.6305894188963));
#236126=CARTESIAN_POINT('Ctrl Pts',(-10.6081570159239,14.5481301392447,
70.2138878474691));
#236127=CARTESIAN_POINT('Ctrl Pts',(-3.2081292886472,17.7167512103336,70.7971862760418));
#236128=CARTESIAN_POINT('Ctrl Pts',(4.8331831245835,17.3441325332229,71.3804847046146));
#236129=CARTESIAN_POINT('Ctrl Pts',(11.9083659753259,13.5043661667036,71.9637831331874));
#236130=CARTESIAN_POINT('Ctrl Pts',(16.6031196534948,6.96520647707252,72.5470815617602));
#236131=CARTESIAN_POINT('Ctrl Pts',(17.9789800827355,-0.966307817499834,
73.1303799903328));
#236132=CARTESIAN_POINT('Ctrl Pts',(15.7609298444759,-8.70462970043791,
73.7136784189057));
#236133=CARTESIAN_POINT('Ctrl Pts',(10.3923236483068,-14.702973056978,74.2969768474783));
#236134=CARTESIAN_POINT('Ctrl Pts',(2.94637007384655,-17.7621935991963,
74.8802752760512));
#236135=CARTESIAN_POINT('Ctrl Pts',(-5.08861358253967,-17.2709506176649,
75.463573704624));
#236136=CARTESIAN_POINT('Ctrl Pts',(-12.106279247003,-13.3270856604322,
76.0468721331967));
#236137=CARTESIAN_POINT('Ctrl Pts',(-16.7042049940194,-6.71966146205305,
76.6301705617695));
#236138=CARTESIAN_POINT('Ctrl Pts',(-17.9625346008947,1.23191790884825,
77.2134689903422));
#236139=CARTESIAN_POINT('Ctrl Pts',(-15.6312252757684,8.93540691764783,
77.7967674189151));
#236140=CARTESIAN_POINT('Ctrl Pts',(-10.1733335029264,14.8563902997753,
78.3800658474877));
#236141=CARTESIAN_POINT('Ctrl Pts',(-2.68574835325193,17.8004343865152,
78.9633642760606));
#236142=CARTESIAN_POINT('Ctrl Pts',(6.2389200176646,17.133616589903,79.6114736411413));
#236143=CARTESIAN_POINT('Ctrl Pts',(14.5091282277685,11.4594844709073,80.3243939427303));
#236144=CARTESIAN_POINT('Ctrl Pts',(18.4494887782432,1.23528338604018,81.1021251808274));
#236145=CARTESIAN_POINT('Ctrl Pts',(16.1898169796216,-8.22207731971792,
81.7934418369135));
#236146=CARTESIAN_POINT('Ctrl Pts',(10.6136022839553,-14.3840259360908,
82.398343910989));
#236147=CARTESIAN_POINT('Ctrl Pts',(4.16576844709794,-17.3821172285068,
82.9168314030537));
#236148=CARTESIAN_POINT('Ctrl Pts',(-4.1382326274219,-17.6823029840704,
83.5217334771292));
#236149=CARTESIAN_POINT('Ctrl Pts',(-12.8282514826036,-13.3148580068378,
84.2130501332154));
#236150=CARTESIAN_POINT('Ctrl Pts',(-18.1098555886793,-3.72027852570604,
84.9907813713124));
#236151=CARTESIAN_POINT('Ctrl Pts',(-17.0393557150371,7.17705427472307,
85.7685126094095));
#236152=CARTESIAN_POINT('Ctrl Pts',(-11.0187260098578,14.3278680313885,
86.4328247086171));
#236153=CARTESIAN_POINT('Ctrl Pts',(-4.09083791441129,17.2573651653304,
86.9837176689361));
#236154=CARTESIAN_POINT('Ctrl Pts',(1.86408143635879,17.642597908467,87.4211914903655));
#236155=CARTESIAN_POINT('Ctrl Pts',(7.6129230920343,16.022167778963,87.8586653117952));
#236156=CARTESIAN_POINT('Ctrl Pts',(12.4968648022852,12.5902573557119,88.2961391332247));
#236157=CARTESIAN_POINT('Ctrl Pts',(15.966395574063,7.73039189401051,88.7336129546543));
#236158=CARTESIAN_POINT('Ctrl Pts',(17.6266441978723,1.99567866846449,89.1710867760839));
#236159=CARTESIAN_POINT('Ctrl Pts',(17.2904445709637,-3.96552432813524,
89.6085605975135));
#236160=CARTESIAN_POINT('Ctrl Pts',(14.9954349702731,-9.47730614299593,
90.046034418943));
#236161=CARTESIAN_POINT('Ctrl Pts',(11.0018139860801,-13.9155996454621,
90.4835082403726));
#236162=CARTESIAN_POINT('Ctrl Pts',(5.76187110186455,-16.7774831051665,
90.9209820618021));
#236163=CARTESIAN_POINT('Ctrl Pts',(-0.130759361261843,-17.738836769499,
91.3584558832318));
#236164=CARTESIAN_POINT('Ctrl Pts',(-6.00858603981942,-16.6907217129193,
91.7959297046613));
#236165=CARTESIAN_POINT('Ctrl Pts',(-11.2057554376767,-13.7518865531298,
92.2334035260909));
#236166=CARTESIAN_POINT('Ctrl Pts',(-15.1335382075767,-9.2552338346985,
92.6708773475204));
#236167=CARTESIAN_POINT('Ctrl Pts',(-17.3469917349127,-3.71014905836083,
93.1083511689501));
#236168=CARTESIAN_POINT('Ctrl Pts',(-17.595377386656,2.25522236473704,93.5458249903796));
#236169=CARTESIAN_POINT('Ctrl Pts',(-15.8505572801761,7.9651216908809,93.9832988118092));
#236170=CARTESIAN_POINT('Ctrl Pts',(-12.3101850897412,12.7727316898238,
94.4207726332387));
#236171=CARTESIAN_POINT('Ctrl Pts',(-7.37531430250762,16.133445677734,94.8582464546684));
#236172=CARTESIAN_POINT('Ctrl Pts',(-1.60496735040549,17.6665619714023,
95.2957202760978));
#236173=CARTESIAN_POINT('Ctrl Pts',(4.34719022126709,17.1984088013288,95.7331940975275));
#236174=CARTESIAN_POINT('Ctrl Pts',(9.80689820134938,14.7820190095049,96.170667918957));
#236175=CARTESIAN_POINT('Ctrl Pts',(14.1556792656779,10.691120586652,96.6081417403866));
#236176=CARTESIAN_POINT('Ctrl Pts',(16.9009057441672,5.38913239148647,97.0456155618161));
#236177=CARTESIAN_POINT('Ctrl Pts',(17.731593034383,-0.523339266909282,
97.4830893832458));
#236178=CARTESIAN_POINT('Ctrl Pts',(16.5536513207735,-6.37652257597039,
97.9205632046752));
#236179=CARTESIAN_POINT('Ctrl Pts',(13.5004965936294,-11.507382007863,98.3580370261049));
#236180=CARTESIAN_POINT('Ctrl Pts',(8.91803375041808,-15.3346661056315,
98.7955108475344));
#236181=CARTESIAN_POINT('Ctrl Pts',(3.32527644209596,-17.4248754806597,
99.2329846689641));
#236182=CARTESIAN_POINT('Ctrl Pts',(-2.64404803137895,-17.5411175063393,
99.6704584903936));
#236183=CARTESIAN_POINT('Ctrl Pts',(-8.31410216883611,-15.6704594211306,
100.107932311823));
#236184=CARTESIAN_POINT('Ctrl Pts',(-11.4658157260682,-13.239583249218,
100.39958152611));
#236185=CARTESIAN_POINT('Ctrl Pts',(-12.7956093374691,-11.7972516723628,
100.545406133253));
#236186=CARTESIAN_POINT('Ctrl Pts',(-8.26891741787829,-16.2189724995713,
2.29732950708155));
#236187=CARTESIAN_POINT('Ctrl Pts',(-10.097066505667,-15.2869274643036,
2.44315411422474));
#236188=CARTESIAN_POINT('Ctrl Pts',(-13.435508111577,-12.7989085319214,
2.73480332851113));
#236189=CARTESIAN_POINT('Ctrl Pts',(-16.9206770386495,-7.61632662499671,
3.17227714994069));
#236190=CARTESIAN_POINT('Ctrl Pts',(-18.4892366869466,-1.57121644358528,
3.60975097137027));
#236191=CARTESIAN_POINT('Ctrl Pts',(-17.9632549434072,4.65200258932718,
4.04722479279983));
#236192=CARTESIAN_POINT('Ctrl Pts',(-15.4024332926987,10.3481830050035,
4.48469861422941));
#236193=CARTESIAN_POINT('Ctrl Pts',(-11.0968038857796,14.8721498159568,
4.92217243565898));
#236194=CARTESIAN_POINT('Ctrl Pts',(-5.53413719174139,17.7113841081266,
5.35964625708855));
#236195=CARTESIAN_POINT('Ctrl Pts',(0.65544155588654,18.5442787181742,5.79712007851812));
#236196=CARTESIAN_POINT('Ctrl Pts',(6.77076956390608,17.2764727134425,6.23459389994769));
#236197=CARTESIAN_POINT('Ctrl Pts',(12.1191054666276,14.0515884478754,6.67206772137726));
#236198=CARTESIAN_POINT('Ctrl Pts',(16.0945877433225,9.23493846387005,7.10954154280684));
#236199=CARTESIAN_POINT('Ctrl Pts',(18.2468743245816,3.37215445155875,7.54701536423641));
#236200=CARTESIAN_POINT('Ctrl Pts',(18.3321536296001,-2.8726276438049,7.98448918566598));
#236201=CARTESIAN_POINT('Ctrl Pts',(16.3407654300545,-8.79199819242015,
8.42196300709555));
#236202=CARTESIAN_POINT('Ctrl Pts',(12.498294179655,-13.7154106415312,8.85943682852513));
#236203=CARTESIAN_POINT('Ctrl Pts',(7.24001539819531,-17.0851404555752,
9.29691064995468));
#236204=CARTESIAN_POINT('Ctrl Pts',(1.1615870841404,-18.5194643965167,9.73438447138427));
#236205=CARTESIAN_POINT('Ctrl Pts',(-5.04842568701145,-17.8559022509713,
10.1718582928138));
#236206=CARTESIAN_POINT('Ctrl Pts',(-10.6865528712443,-15.1696221561583,
10.6093321142434));
#236207=CARTESIAN_POINT('Ctrl Pts',(-15.114105804391,-10.7649265740969,
11.046805935673));
#236208=CARTESIAN_POINT('Ctrl Pts',(-17.8295335142913,-5.14077874303173,
11.4842797571026));
#236209=CARTESIAN_POINT('Ctrl Pts',(-18.5252270550002,1.06571552247258,
11.9217535785321));
#236210=CARTESIAN_POINT('Ctrl Pts',(-17.1223886052203,7.15148815186042,
12.3592273999617));
#236211=CARTESIAN_POINT('Ctrl Pts',(-13.779910691774,12.4271342644264,12.7967012213913));
#236212=CARTESIAN_POINT('Ctrl Pts',(-8.87647231326344,16.2950448807226,
13.2341750428209));
#236213=CARTESIAN_POINT('Ctrl Pts',(-2.96744818478887,18.3170291797652,
13.6716488642504));
#236214=CARTESIAN_POINT('Ctrl Pts',(3.27761007588358,18.2641050067259,14.10912268568));
#236215=CARTESIAN_POINT('Ctrl Pts',(9.15162138510332,16.1421287343074,14.5465965071095));
#236216=CARTESIAN_POINT('Ctrl Pts',(13.9884469343711,12.1917601305485,14.9840703285391));
#236217=CARTESIAN_POINT('Ctrl Pts',(17.2416546946841,6.85992390398718,15.4215441499687));
#236218=CARTESIAN_POINT('Ctrl Pts',(18.5397059454227,0.751777367899434,
15.8590179713983));
#236219=CARTESIAN_POINT('Ctrl Pts',(17.6530052337142,-6.1314587930704,16.3450999952089));
#236220=CARTESIAN_POINT('Ctrl Pts',(13.7995865714637,-12.8184009341573,
16.8797902214006));
#236221=CARTESIAN_POINT('Ctrl Pts',(6.83297464306018,-17.5500899592989,
17.4630886499734));
#236222=CARTESIAN_POINT('Ctrl Pts',(-1.49717731426874,-18.7742774887905,
18.0463870785461));
#236223=CARTESIAN_POINT('Ctrl Pts',(-9.52969985907403,-16.2446571335219,
18.6296855071189));
#236224=CARTESIAN_POINT('Ctrl Pts',(-15.655495105967,-10.469392702251,19.2129839356916));
#236225=CARTESIAN_POINT('Ctrl Pts',(-18.6546141748297,-2.59829599687186,
19.7962823642644));
#236226=CARTESIAN_POINT('Ctrl Pts',(-17.919613953605,5.78619358062385,20.3795807928372));
#236227=CARTESIAN_POINT('Ctrl Pts',(-13.1338228911307,13.8303224542235,
21.027690157918));
#236228=CARTESIAN_POINT('Ctrl Pts',(-3.96251038489357,18.9299743840388,
21.740610459507));
#236229=CARTESIAN_POINT('Ctrl Pts',(7.44136573245274,17.8504873944082,22.518341697604));
#236230=CARTESIAN_POINT('Ctrl Pts',(16.2345029529958,10.510720635986,23.296072935701));
#236231=CARTESIAN_POINT('Ctrl Pts',(18.98181505801,0.712982888199228,23.9873895917872));
#236232=CARTESIAN_POINT('Ctrl Pts',(17.0144656074173,-7.75221186994297,
24.5922916658627));
#236233=CARTESIAN_POINT('Ctrl Pts',(12.6465135064076,-13.7734424015086,
25.1107791579274));
#236234=CARTESIAN_POINT('Ctrl Pts',(5.20522767592482,-18.2665940639498,
25.7156812320028));
#236235=CARTESIAN_POINT('Ctrl Pts',(-4.95708259483434,-18.696012759782,
26.4069978880891));
#236236=CARTESIAN_POINT('Ctrl Pts',(-14.6667822538337,-12.6059683544956,
27.184729126186));
#236237=CARTESIAN_POINT('Ctrl Pts',(-18.8392751845581,-2.9803243975718,
27.897649427775));
#236238=CARTESIAN_POINT('Ctrl Pts',(-17.7394594597626,6.31670422055339,
28.5457587928558));
#236239=CARTESIAN_POINT('Ctrl Pts',(-13.2198923405411,13.4152546059943,
29.1290572214286));
#236240=CARTESIAN_POINT('Ctrl Pts',(-6.04885766285385,17.836701209451,29.7123556500014));
#236241=CARTESIAN_POINT('Ctrl Pts',(1.62787063879368,18.6163221492198,30.2470458761931));
#236242=CARTESIAN_POINT('Ctrl Pts',(8.2720449903469,16.6091701368897,30.7331279000037));
#236243=CARTESIAN_POINT('Ctrl Pts',(13.3140304759355,12.9254099177241,31.1706017214333));
#236244=CARTESIAN_POINT('Ctrl Pts',(16.8481644361939,7.77541402148716,31.6080755428628));
#236245=CARTESIAN_POINT('Ctrl Pts',(18.4735546278329,1.74562107040986,32.0455493642924));
#236246=CARTESIAN_POINT('Ctrl Pts',(18.0063570566402,-4.48240291069731,
32.483023185722));
#236247=CARTESIAN_POINT('Ctrl Pts',(15.4993341391829,-10.2024333059811,
32.9204970071516));
#236248=CARTESIAN_POINT('Ctrl Pts',(11.2366094604142,-14.7668165374942,
33.3579708285811));
#236249=CARTESIAN_POINT('Ctrl Pts',(5.70090381779506,-17.658425561102,33.7954446500107));
#236250=CARTESIAN_POINT('Ctrl Pts',(-0.480419831586813,-18.5495726699096,
34.2329184714403));
#236251=CARTESIAN_POINT('Ctrl Pts',(-6.60768406030776,-17.3397015553951,
34.6703922928699));
#236252=CARTESIAN_POINT('Ctrl Pts',(-11.9859041078531,-14.1652190056066,
35.1078661142994));
#236253=CARTESIAN_POINT('Ctrl Pts',(-16.0067863991829,-9.38632893008627,
35.545339935729));
#236254=CARTESIAN_POINT('Ctrl Pts',(-18.2142478321128,-3.54411286823736,
35.9828137571585));
#236255=CARTESIAN_POINT('Ctrl Pts',(-18.3584369907043,2.69959124034169,
36.4202875785882));
#236256=CARTESIAN_POINT('Ctrl Pts',(-16.4229632642746,8.63747922886225,
36.8577614000177));
#236257=CARTESIAN_POINT('Ctrl Pts',(-12.6271038398812,13.596916176158,37.2952352214473));
#236258=CARTESIAN_POINT('Ctrl Pts',(-7.40084099093552,17.0160919843159,
37.7327090428768));
#236259=CARTESIAN_POINT('Ctrl Pts',(-1.33621247970539,18.5076845345092,
38.1701828643064));
#236260=CARTESIAN_POINT('Ctrl Pts',(4.87978330238652,17.9027249692159,38.607656685736));
#236261=CARTESIAN_POINT('Ctrl Pts',(10.5429963993757,15.2697437164009,39.0451305071655));
#236262=CARTESIAN_POINT('Ctrl Pts',(15.011898413309,10.9070047877845,39.4826043285951));
#236263=CARTESIAN_POINT('Ctrl Pts',(17.780251453661,5.30871967696333,39.9200781500247));
#236264=CARTESIAN_POINT('Ctrl Pts',(18.5344564876551,-0.89093757421678,
40.3575519714543));
#236265=CARTESIAN_POINT('Ctrl Pts',(17.1890770284604,-6.9896693467448,40.7950257928838));
#236266=CARTESIAN_POINT('Ctrl Pts',(13.896517795187,-12.2966109163152,41.2324996143134));
#236267=CARTESIAN_POINT('Ctrl Pts',(9.02976009480623,-16.2105915809638,
41.669973435743));
#236268=CARTESIAN_POINT('Ctrl Pts',(3.14011057401527,-18.2882353547188,
42.1074472571726));
#236269=CARTESIAN_POINT('Ctrl Pts',(-3.10525088315248,-18.2941866107804,
42.5449210786021));
#236270=CARTESIAN_POINT('Ctrl Pts',(-8.99884931293005,-16.2277711914279,
42.9823949000317));
#236271=CARTESIAN_POINT('Ctrl Pts',(-13.8730574945957,-12.3230727723005,
43.4198687214613));
#236272=CARTESIAN_POINT('Ctrl Pts',(-17.175724800572,-7.02241585018269,
43.8573425428908));
#236273=CARTESIAN_POINT('Ctrl Pts',(-18.5327248591762,-0.926259193578463,
44.2948163643204));
#236274=CARTESIAN_POINT('Ctrl Pts',(-17.7903366133112,5.2748241660704,44.7322901857499));
#236275=CARTESIAN_POINT('Ctrl Pts',(-15.0326578530555,10.8783750934016,
45.1697640071796));
#236276=CARTESIAN_POINT('Ctrl Pts',(-10.5720786114054,15.2496229668941,
45.6072378286091));
#236277=CARTESIAN_POINT('Ctrl Pts',(-4.91389360208368,17.893392536486,46.0447116500388));
#236278=CARTESIAN_POINT('Ctrl Pts',(1.30093760205769,18.5101974101356,46.4821854714683));
#236279=CARTESIAN_POINT('Ctrl Pts',(7.36839850645307,17.0301658895223,46.9196592928979));
#236280=CARTESIAN_POINT('Ctrl Pts',(12.6011667414904,13.6209560461954,47.3571331143274));
#236281=CARTESIAN_POINT('Ctrl Pts',(16.4064739632171,8.6687633928601,47.794606935757));
#236282=CARTESIAN_POINT('Ctrl Pts',(18.3532547375243,2.73457265281962,48.2320807571865));
#236283=CARTESIAN_POINT('Ctrl Pts',(18.2209775661862,-3.50939067310767,
48.6695545786161));
#236284=CARTESIAN_POINT('Ctrl Pts',(16.0246269026388,-9.35580996190711,
49.1070284000457));
#236285=CARTESIAN_POINT('Ctrl Pts',(12.0130053200151,-14.1424025336536,
49.5445022214752));
#236286=CARTESIAN_POINT('Ctrl Pts',(6.64054993566229,-17.3269426890978,
49.9819760429049));
#236287=CARTESIAN_POINT('Ctrl Pts',(0.515852126028018,-18.5486858620654,
50.4194498643344));
#236288=CARTESIAN_POINT('Ctrl Pts',(-5.66728045734043,-17.6692321847189,
50.856923685764));
#236289=CARTESIAN_POINT('Ctrl Pts',(-11.2084251437786,-14.7882076907259,
51.2943975071936));
#236290=CARTESIAN_POINT('Ctrl Pts',(-15.4798745996956,-10.2319720556674,
51.7318713286231));
#236291=CARTESIAN_POINT('Ctrl Pts',(-17.9977711456766,-4.51666198055067,
52.1693451500527));
#236292=CARTESIAN_POINT('Ctrl Pts',(-18.4768617660154,1.71030387632764,
52.6068189714823));
#236293=CARTESIAN_POINT('Ctrl Pts',(-16.8629299341833,7.74351183954474,
53.0442927929118));
#236294=CARTESIAN_POINT('Ctrl Pts',(-13.338589880822,12.8995095392036,53.4817666143415));
#236295=CARTESIAN_POINT('Ctrl Pts',(-8.30370055460042,16.5944356828396,
53.919240435771));
#236296=CARTESIAN_POINT('Ctrl Pts',(-2.327607945891,18.4092284918776,54.3567142572006));
#236297=CARTESIAN_POINT('Ctrl Pts',(3.91176765540967,18.1388633746638,54.7941880786301));
#236298=CARTESIAN_POINT('Ctrl Pts',(9.70820922662435,15.813631745873,55.2316619000597));
#236299=CARTESIAN_POINT('Ctrl Pts',(14.4048064285272,11.6970311191318,55.6691357214893));
#236300=CARTESIAN_POINT('Ctrl Pts',(17.46968120789,6.25548471793015,56.1066095429189));
#236301=CARTESIAN_POINT('Ctrl Pts',(18.5555482961911,0.105077350635205,
56.5440833643484));
#236302=CARTESIAN_POINT('Ctrl Pts',(17.5394902103798,-6.05672407019006,
56.9815571857781));
#236303=CARTESIAN_POINT('Ctrl Pts',(14.5364760303573,-11.5334650883508,
57.4190310072075));
#236304=CARTESIAN_POINT('Ctrl Pts',(9.88692545391825,-15.7015630644107,
57.8565048286372));
#236305=CARTESIAN_POINT('Ctrl Pts',(3.47599657796428,-18.3612941110108,
58.3425868524478));
#236306=CARTESIAN_POINT('Ctrl Pts',(-4.24021269911478,-18.3508098872254,
58.8772770786395));
#236307=CARTESIAN_POINT('Ctrl Pts',(-11.8163708123255,-14.6668148756074,
59.4605755072123));
#236308=CARTESIAN_POINT('Ctrl Pts',(-17.0212202284309,-8.05353570759068,
60.043873935785));
#236309=CARTESIAN_POINT('Ctrl Pts',(-19.0425352441167,1.08597773464602,
60.6919833008658));
#236310=CARTESIAN_POINT('Ctrl Pts',(-15.8508604080016,11.0826533802875,
61.4049036024547));
#236311=CARTESIAN_POINT('Ctrl Pts',(-6.79867541623487,18.1039204758664,
62.1826348405519));
#236312=CARTESIAN_POINT('Ctrl Pts',(4.63238486143455,18.7760946845705,62.9603660786487));
#236313=CARTESIAN_POINT('Ctrl Pts',(14.4412993870368,12.8620067758507,63.7380973167459));
#236314=CARTESIAN_POINT('Ctrl Pts',(19.1841889764564,2.44101087725518,64.5158285548428));
#236315=CARTESIAN_POINT('Ctrl Pts',(17.2002928322254,-8.84387546892081,
65.2935597929399));
#236316=CARTESIAN_POINT('Ctrl Pts',(10.0737039153074,-16.1047499035154,
65.984876449026));
#236317=CARTESIAN_POINT('Ctrl Pts',(1.75330973737293,-18.6141976741298,
66.5897785231016));
#236318=CARTESIAN_POINT('Ctrl Pts',(-5.64551035047721,-17.828062827115,
67.1082660151662));
#236319=CARTESIAN_POINT('Ctrl Pts',(-12.4275837417182,-14.0598771779291,
67.6483571527336));
#236320=CARTESIAN_POINT('Ctrl Pts',(-17.255389546791,-7.54810538445858,
68.2100519358037));
#236321=CARTESIAN_POINT('Ctrl Pts',(-18.8196815365094,0.727296868710098,
68.7933503643764));
#236322=CARTESIAN_POINT('Ctrl Pts',(-16.6219517380055,8.85518478089175,
69.3766487929492));
#236323=CARTESIAN_POINT('Ctrl Pts',(-11.1015939280082,15.2140295021082,
69.959947221522));
#236324=CARTESIAN_POINT('Ctrl Pts',(-3.36206354168719,18.5311188030588,
70.5432456500946));
#236325=CARTESIAN_POINT('Ctrl Pts',(5.0495222042813,18.1441915046787,71.1265440786675));
#236326=CARTESIAN_POINT('Ctrl Pts',(12.4517331792883,14.1301823600716,71.7098425072402));
#236327=CARTESIAN_POINT('Ctrl Pts',(17.3648983526981,7.29168511802927,72.293140935813));
#236328=CARTESIAN_POINT('Ctrl Pts',(18.8068939159286,-1.00443018082288,
72.8764393643858));
#236329=CARTESIAN_POINT('Ctrl Pts',(16.4894828836194,-9.09973115564502,
73.4597377929585));
#236330=CARTESIAN_POINT('Ctrl Pts',(10.8758806132412,-15.3760762931674,
74.0430362215312));
#236331=CARTESIAN_POINT('Ctrl Pts',(3.08827158338828,-18.5787454089474,
74.626334650104));
#236332=CARTESIAN_POINT('Ctrl Pts',(-5.31673601577737,-18.0677313047646,
75.2096330786768));
#236333=CARTESIAN_POINT('Ctrl Pts',(-12.6588189921965,-13.9448117381669,
75.7929315072496));
#236334=CARTESIAN_POINT('Ctrl Pts',(-17.4707236571227,-7.03487312486402,
76.3762299358223));
#236335=CARTESIAN_POINT('Ctrl Pts',(-18.78978496906,1.28227153368357,76.9595283643951));
#236336=CARTESIAN_POINT('Ctrl Pts',(-16.3538903901873,9.34117806536516,
77.5428267929679));
#236337=CARTESIAN_POINT('Ctrl Pts',(-10.6468630691822,15.5366304624661,
78.1261252215406));
#236338=CARTESIAN_POINT('Ctrl Pts',(-2.81566973761824,18.6188429328646,
78.7094236501134));
#236339=CARTESIAN_POINT('Ctrl Pts',(6.52004174535464,17.9244752489428,79.3575330151942));
#236340=CARTESIAN_POINT('Ctrl Pts',(15.172938073522,11.9920936962153,80.0704533167832));
#236341=CARTESIAN_POINT('Ctrl Pts',(19.298269527733,1.29868345620661,80.8481845548801));
#236342=CARTESIAN_POINT('Ctrl Pts',(16.9379504743221,-8.59483046993668,
81.5395012109665));
#236343=CARTESIAN_POINT('Ctrl Pts',(11.1072128731155,-15.0423671678453,
82.1444032850418));
#236344=CARTESIAN_POINT('Ctrl Pts',(4.36366969348447,-18.1807519506405,
82.6628907771066));
#236345=CARTESIAN_POINT('Ctrl Pts',(-4.32245127226034,-18.49766876111,83.2677928511819));
#236346=CARTESIAN_POINT('Ctrl Pts',(-13.4140350639545,-13.9322910414797,
83.9591095072684));
#236347=CARTESIAN_POINT('Ctrl Pts',(-18.942126784386,-3.89791888554844,
84.7368407453651));
#236348=CARTESIAN_POINT('Ctrl Pts',(-17.8262263051652,7.50138216785499,
85.5145719834623));
#236349=CARTESIAN_POINT('Ctrl Pts',(-11.5309660602964,14.9834940645116,
86.1788840826702));
#236350=CARTESIAN_POINT('Ctrl Pts',(-4.28524469634256,18.0502730848447,
86.7297770429888));
#236351=CARTESIAN_POINT('Ctrl Pts',(1.94364917027752,18.4553464458933,87.1672508644185));
#236352=CARTESIAN_POINT('Ctrl Pts',(7.95767999272756,16.7623591394315,87.6047246858479));
#236353=CARTESIAN_POINT('Ctrl Pts',(13.0676442750334,13.1742054101044,88.0421985072776));
#236354=CARTESIAN_POINT('Ctrl Pts',(16.6985950925726,8.09186678647598,88.4796723287072));
#236355=CARTESIAN_POINT('Ctrl Pts',(18.4372928760904,2.09377196940248,88.9171461501367));
#236356=CARTESIAN_POINT('Ctrl Pts',(18.087725498809,-4.14194406295283,89.3546199715663));
#236357=CARTESIAN_POINT('Ctrl Pts',(15.6890255025114,-9.90824451096506,
89.7920937929958));
#236358=CARTESIAN_POINT('Ctrl Pts',(11.5131473941029,-14.552244626948,90.2295676144254));
#236359=CARTESIAN_POINT('Ctrl Pts',(6.03302190197646,-17.5477131972274,
90.667041435855));
#236360=CARTESIAN_POINT('Ctrl Pts',(-0.130506361528115,-18.5554013966708,
91.1045152572845));
#236361=CARTESIAN_POINT('Ctrl Pts',(-6.27925988831888,-17.4611198184411,
91.5419890787142));
#236362=CARTESIAN_POINT('Ctrl Pts',(-11.7166939917444,-14.3888476649116,
91.9794629001437));
#236363=CARTESIAN_POINT('Ctrl Pts',(-15.8268624081259,-9.68660281923149,
92.4169367215733));
#236364=CARTESIAN_POINT('Ctrl Pts',(-18.1441617235354,-3.88706047613991,
92.8544105430029));
#236365=CARTESIAN_POINT('Ctrl Pts',(-18.4060897180258,2.35280908544857,
93.2918843644325));
#236366=CARTESIAN_POINT('Ctrl Pts',(-16.5829743938037,8.32615190037779,
93.729358185862));
#236367=CARTESIAN_POINT('Ctrl Pts',(-12.8813387368364,13.3563078766,94.1668320072916));
#236368=CARTESIAN_POINT('Ctrl Pts',(-7.72050414702389,16.8734602751121,
94.6043058287212));
#236369=CARTESIAN_POINT('Ctrl Pts',(-1.6850902858801,18.4791861059541,95.0417796501506));
#236370=CARTESIAN_POINT('Ctrl Pts',(4.54121056908618,17.991588300369,95.4792534715804));
#236371=CARTESIAN_POINT('Ctrl Pts',(10.2530831086342,15.4659025603409,95.9167272930097));
#236372=CARTESIAN_POINT('Ctrl Pts',(14.8034850505285,11.1882375849005,96.3542011144395));
#236373=CARTESIAN_POINT('Ctrl Pts',(17.676948570817,5.64316985798675,96.791674935869));
#236374=CARTESIAN_POINT('Ctrl Pts',(18.5479634376313,-0.541159662753278,
97.2291487572985));
#236375=CARTESIAN_POINT('Ctrl Pts',(17.3178693488382,-6.66418020963619,
97.6666225787282));
#236376=CARTESIAN_POINT('Ctrl Pts',(14.1259945399552,-12.0322949221759,
98.1040964001577));
#236377=CARTESIAN_POINT('Ctrl Pts',(9.33394914712441,-16.0373641690601,
98.5415702215873));
#236378=CARTESIAN_POINT('Ctrl Pts',(3.48450659937046,-18.2257731925638,
98.9790440430168));
#236379=CARTESIAN_POINT('Ctrl Pts',(-2.75956567943092,-18.3494560962434,
99.4165178644465));
#236380=CARTESIAN_POINT('Ctrl Pts',(-8.69122978128816,-16.3947389437169,
99.853991685876));
#236381=CARTESIAN_POINT('Ctrl Pts',(-11.9889593209616,-13.8530052177341,
100.145640900162));
#236382=CARTESIAN_POINT('Ctrl Pts',(-13.3804253703747,-12.3448078605289,
100.291465507306));
#236383=CARTESIAN_POINT('Ctrl Pts',(-8.43465924032478,-16.5695134551887,
1.51687870476565));
#236384=CARTESIAN_POINT('Ctrl Pts',(-10.3030105223671,-15.618435481571,
1.66270331190884));
#236385=CARTESIAN_POINT('Ctrl Pts',(-13.7130972881571,-13.0802022440087,
1.95435252619523));
#236386=CARTESIAN_POINT('Ctrl Pts',(-17.2763180197061,-7.78913976356256,
2.39182634762479));
#236387=CARTESIAN_POINT('Ctrl Pts',(-18.8818537661446,-1.61646542829547,
2.82930016905437));
#236388=CARTESIAN_POINT('Ctrl Pts',(-18.3487516476839,4.73968075847481,
3.26677399048393));
#236389=CARTESIAN_POINT('Ctrl Pts',(-15.7369546427432,10.5587398964521,
3.70424781191352));
#236390=CARTESIAN_POINT('Ctrl Pts',(-11.3425467367916,15.1817907222932,
4.14172163334308));
#236391=CARTESIAN_POINT('Ctrl Pts',(-5.6632187630822,18.085004737735,4.57919545477266));
#236392=CARTESIAN_POINT('Ctrl Pts',(0.657621476156113,18.9395691569795,
5.01666927620222));
#236393=CARTESIAN_POINT('Ctrl Pts',(6.90397494058397,17.6486476141048,5.4541430976318));
#236394=CARTESIAN_POINT('Ctrl Pts',(12.3682414173985,14.3584911699512,5.89161691906137));
#236395=CARTESIAN_POINT('Ctrl Pts',(16.4314347735744,9.44180139419777,6.32909074049094));
#236396=CARTESIAN_POINT('Ctrl Pts',(18.6332730796682,3.45554495691449,6.76656456192052));
#236397=CARTESIAN_POINT('Ctrl Pts',(18.7243334730096,-2.92215644557299,
7.20403838335009));
#236398=CARTESIAN_POINT('Ctrl Pts',(16.6942998880748,-8.9688354787068,7.64151220477965));
#236399=CARTESIAN_POINT('Ctrl Pts',(12.773135000146,-13.9995243689273,8.07898602620924));
#236400=CARTESIAN_POINT('Ctrl Pts',(7.40502851909365,-17.4443461561579,
8.51645984763879));
#236401=CARTESIAN_POINT('Ctrl Pts',(1.19807984427332,-18.9130712445721,
8.95393366906838));
#236402=CARTESIAN_POINT('Ctrl Pts',(-5.14458720549339,-18.2393224322626,
9.39140749049793));
#236403=CARTESIAN_POINT('Ctrl Pts',(-10.9044754820104,-15.4994217980142,
9.82888131192752));
#236404=CARTESIAN_POINT('Ctrl Pts',(-15.4291032119295,-11.0037459782882,
10.2663551333571));
#236405=CARTESIAN_POINT('Ctrl Pts',(-18.2059228138201,-5.26156437213975,
10.7038289547867));
#236406=CARTESIAN_POINT('Ctrl Pts',(-18.9203707925556,1.07664614968092,
11.1413027762162));
#236407=CARTESIAN_POINT('Ctrl Pts',(-17.4915249733295,7.29289706386085,
11.5787765976458));
#236408=CARTESIAN_POINT('Ctrl Pts',(-14.0812236913025,12.6830021405297,
12.0162504190753));
#236409=CARTESIAN_POINT('Ctrl Pts',(-9.07582960814376,16.6363880267292,
12.453724240505));
#236410=CARTESIAN_POINT('Ctrl Pts',(-3.04226571281293,18.7051781169252,
12.8911980619345));
#236411=CARTESIAN_POINT('Ctrl Pts',(3.3358059130144,18.6550944731092,13.3286718833641));
#236412=CARTESIAN_POINT('Ctrl Pts',(9.33624168631225,16.4916587307769,13.7661457047936));
#236413=CARTESIAN_POINT('Ctrl Pts',(14.2785707355294,12.4602535272189,14.2036195262232));
#236414=CARTESIAN_POINT('Ctrl Pts',(17.604431264716,7.01692978368612,14.6410933476528));
#236415=CARTESIAN_POINT('Ctrl Pts',(18.9340106999234,0.779583769987639,
15.0785671690824));
#236416=CARTESIAN_POINT('Ctrl Pts',(18.0327621835385,-6.2509128462213,15.564649192893));
#236417=CARTESIAN_POINT('Ctrl Pts',(14.1015809246877,-13.0825450205551,
16.0993394190847));
#236418=CARTESIAN_POINT('Ctrl Pts',(6.98960884932494,-17.9194740226389,
16.6826378476575));
#236419=CARTESIAN_POINT('Ctrl Pts',(-1.51713387372755,-19.1749909596224,
17.2659362762302));
#236420=CARTESIAN_POINT('Ctrl Pts',(-9.72230793317591,-16.5966124808657,
17.849234704803));
#236421=CARTESIAN_POINT('Ctrl Pts',(-15.9822078495585,-10.7022728450552,
18.4325331333758));
#236422=CARTESIAN_POINT('Ctrl Pts',(-19.0501859815558,-2.6654433528166,
19.0158315619485));
#236423=CARTESIAN_POINT('Ctrl Pts',(-18.3048624430671,5.89797463902916,
19.5991299905213));
#236424=CARTESIAN_POINT('Ctrl Pts',(-13.422238390889,14.1166058841296,20.2472393556021));
#236425=CARTESIAN_POINT('Ctrl Pts',(-4.05887019901073,19.3303859135085,
20.9601596571911));
#236426=CARTESIAN_POINT('Ctrl Pts',(7.58838989898876,18.2355552336075,21.7378908952881));
#236427=CARTESIAN_POINT('Ctrl Pts',(16.5735344436696,10.7445677732188,22.5156221333851));
#236428=CARTESIAN_POINT('Ctrl Pts',(19.3856377599529,0.740515535669868,
23.2069387894713));
#236429=CARTESIAN_POINT('Ctrl Pts',(17.3816351329043,-7.90648665948475,
23.8118408635468));
#236430=CARTESIAN_POINT('Ctrl Pts',(12.9245136175263,-14.0588532300949,
24.3303283556115));
#236431=CARTESIAN_POINT('Ctrl Pts',(5.32753895315695,-18.6521461829156,
24.9352304296869));
#236432=CARTESIAN_POINT('Ctrl Pts',(-5.05062658161075,-19.0974125335194,
25.6265470857732));
#236433=CARTESIAN_POINT('Ctrl Pts',(-14.9710717294349,-12.883644206676,
26.4042783238701));
#236434=CARTESIAN_POINT('Ctrl Pts',(-19.2386147353247,-3.05570361037304,
27.1171986254592));
#236435=CARTESIAN_POINT('Ctrl Pts',(-18.1211553944122,6.43990386188004,
27.7653079905399));
#236436=CARTESIAN_POINT('Ctrl Pts',(-13.5099505580793,13.6925435196664,
28.3486064191127));
#236437=CARTESIAN_POINT('Ctrl Pts',(-6.1889275412413,18.2126496708372,28.9319048476855));
#236438=CARTESIAN_POINT('Ctrl Pts',(1.65060289720253,19.0137817468822,29.4665950738772));
#236439=CARTESIAN_POINT('Ctrl Pts',(8.43766981064455,16.9680825410904,29.9526770976878));
#236440=CARTESIAN_POINT('Ctrl Pts',(13.5893123941458,13.20909388149,30.3901509191174));
#236441=CARTESIAN_POINT('Ctrl Pts',(17.201989828508,7.95167636279673,30.827624740547));
#236442=CARTESIAN_POINT('Ctrl Pts',(18.8658124670488,1.79451971995811,31.2650985619765));
#236443=CARTESIAN_POINT('Ctrl Pts',(18.3926174288046,-4.56641269789041,
31.7025723834061));
#236444=CARTESIAN_POINT('Ctrl Pts',(15.8358581770413,-10.4098459440372,
32.1400462048357));
#236445=CARTESIAN_POINT('Ctrl Pts',(11.4852283926549,-15.0741029232257,
32.5775200262652));
#236446=CARTESIAN_POINT('Ctrl Pts',(5.83355672510036,-18.0308494834702,
33.0149938476948));
#236447=CARTESIAN_POINT('Ctrl Pts',(-0.478970984745593,-18.9447948699832,
33.4524676691244));
#236448=CARTESIAN_POINT('Ctrl Pts',(-6.73716971549488,-17.7132626361052,
33.889941490554));
#236449=CARTESIAN_POINT('Ctrl Pts',(-12.2322528381574,-14.4743276853669,
34.3274153119835));
#236450=CARTESIAN_POINT('Ctrl Pts',(-16.3416573664245,-9.59638425020614,
34.7648891334131));
#236451=CARTESIAN_POINT('Ctrl Pts',(-18.5998465722031,-3.6311330260243,
35.2023629548426));
#236452=CARTESIAN_POINT('Ctrl Pts',(-18.7510648733155,2.74541339680568,
35.6398367762723));
#236453=CARTESIAN_POINT('Ctrl Pts',(-16.7781507539046,8.81097673000237,
36.0773105977018));
#236454=CARTESIAN_POINT('Ctrl Pts',(-12.9046118121897,13.8784236497638,
36.5147844191314));
#236455=CARTESIAN_POINT('Ctrl Pts',(-7.56923502031085,17.3737259308215,
36.952258240561));
#236456=CARTESIAN_POINT('Ctrl Pts',(-1.37641604515557,18.9009293584889,
37.3897320619905));
#236457=CARTESIAN_POINT('Ctrl Pts',(4.97232405287541,18.2870352481778,37.8272058834201));
#236458=CARTESIAN_POINT('Ctrl Pts',(10.7577986455183,15.6015840784371,38.2646797048496));
#236459=CARTESIAN_POINT('Ctrl Pts',(15.3246292429082,11.1487846683254,38.7021535262793));
#236460=CARTESIAN_POINT('Ctrl Pts',(18.1554847465073,5.43305007080401,39.1396273477088));
#236461=CARTESIAN_POINT('Ctrl Pts',(18.9296857672833,-0.898140741504342,
39.5771011691384));
#236462=CARTESIAN_POINT('Ctrl Pts',(17.5595307076567,-7.12759013968962,
40.014574990568));
#236463=CARTESIAN_POINT('Ctrl Pts',(14.2002308506995,-12.5496256387318,
40.4520488119975));
#236464=CARTESIAN_POINT('Ctrl Pts',(9.23232789438573,-16.5500387179151,
40.8895226334271));
#236465=CARTESIAN_POINT('Ctrl Pts',(3.21858622244076,-18.6756623072141,
41.3269964548566));
#236466=CARTESIAN_POINT('Ctrl Pts',(-3.15975711185604,-18.6857056302136,
41.7644702762863));
#236467=CARTESIAN_POINT('Ctrl Pts',(-9.18016294989436,-16.5790309760979,
42.2019440977158));
#236468=CARTESIAN_POINT('Ctrl Pts',(-14.1606393187987,-12.5942825910009,
42.6394179191453));
#236469=CARTESIAN_POINT('Ctrl Pts',(-17.5369975239317,-7.18285303635519,
43.076891740575));
#236470=CARTESIAN_POINT('Ctrl Pts',(-18.9267634835205,-0.957749412208441,
43.5143655620045));
#236471=CARTESIAN_POINT('Ctrl Pts',(-18.1725044171062,5.37584812904162,
43.9518393834341));
#236472=CARTESIAN_POINT('Ctrl Pts',(-15.3596628420386,11.1004692368384,
44.3893132048636));
#236473=CARTESIAN_POINT('Ctrl Pts',(-10.8068776387399,15.5676284511909,
44.8267870262933));
#236474=CARTESIAN_POINT('Ctrl Pts',(-5.02988861822737,18.2712856798077,
45.2642608477228));
#236475=CARTESIAN_POINT('Ctrl Pts',(1.31688652002088,18.9051704509051,45.7017346691524));
#236476=CARTESIAN_POINT('Ctrl Pts',(7.51448466449248,17.3974762578088,46.1392084905819));
#236477=CARTESIAN_POINT('Ctrl Pts',(12.8608414889824,13.9189947941946,46.5766823120115));
#236478=CARTESIAN_POINT('Ctrl Pts',(16.7503213293816,8.863768681257,47.0141561334411));
#236479=CARTESIAN_POINT('Ctrl Pts',(18.7423236660339,2.80445424951292,47.4516299548707));
#236480=CARTESIAN_POINT('Ctrl Pts',(18.6111943107177,-3.57254891927438,
47.8891037763002));
#236481=CARTESIAN_POINT('Ctrl Pts',(16.3717876686406,-9.54485356342325,
48.3265775977298));
#236482=CARTESIAN_POINT('Ctrl Pts',(12.277783744896,-14.4359164505242,48.7640514191594));
#236483=CARTESIAN_POINT('Ctrl Pts',(6.79295183670172,-17.6916779871052,
49.201525240589));
#236484=CARTESIAN_POINT('Ctrl Pts',(0.538613538087223,-18.9433246080001,
49.6389990620185));
#236485=CARTESIAN_POINT('Ctrl Pts',(-5.77673821740667,-18.0490710859286,
50.0764728834481));
#236486=CARTESIAN_POINT('Ctrl Pts',(-11.4377021473248,-15.1102157051545,
50.5139467048777));
#236487=CARTESIAN_POINT('Ctrl Pts',(-15.8029994435759,-10.4596779178315,
50.9514205263072));
#236488=CARTESIAN_POINT('Ctrl Pts',(-18.3781379538146,-4.62425930946932,
51.3888943477368));
#236489=CARTESIAN_POINT('Ctrl Pts',(-18.871387491458,1.73497933971348,51.8263681691664));
#236490=CARTESIAN_POINT('Ctrl Pts',(-17.226909910746,7.89771687565443,52.2638419905959));
#236491=CARTESIAN_POINT('Ctrl Pts',(-13.6309124159354,13.1655760299425,
52.7013158120256));
#236492=CARTESIAN_POINT('Ctrl Pts',(-8.49086160100251,16.9426800063814,
53.1387896334551));
#236493=CARTESIAN_POINT('Ctrl Pts',(-2.38895086220077,18.7996696661565,
53.5762634548847));
#236494=CARTESIAN_POINT('Ctrl Pts',(3.98359126914374,18.5276256393405,54.0137372763142));
#236495=CARTESIAN_POINT('Ctrl Pts',(9.90486860854445,16.156504579547,54.4512110977439));
#236496=CARTESIAN_POINT('Ctrl Pts',(14.7041187778367,11.9552569943668,54.8886849191733));
#236497=CARTESIAN_POINT('Ctrl Pts',(17.837696374878,6.39977389003884,55.326158740603));
#236498=CARTESIAN_POINT('Ctrl Pts',(18.9505938187778,0.119097255440522,
55.7636325620325));
#236499=CARTESIAN_POINT('Ctrl Pts',(17.9168181485702,-6.17455531170852,
56.2011063834622));
#236500=CARTESIAN_POINT('Ctrl Pts',(14.8533190456676,-11.769827974799,56.6385802048916));
#236501=CARTESIAN_POINT('Ctrl Pts',(10.1074488352543,-16.0296168855261,
57.0760540263213));
#236502=CARTESIAN_POINT('Ctrl Pts',(3.56156678269476,-18.7500935820023,
57.5621360501319));
#236503=CARTESIAN_POINT('Ctrl Pts',(-4.31880522419459,-18.7442332919488,
58.0968262763235));
#236504=CARTESIAN_POINT('Ctrl Pts',(-12.0586925475042,-14.9866531206709,
58.6801247048964));
#236505=CARTESIAN_POINT('Ctrl Pts',(-17.3785368232911,-8.23578608616267,
59.2634231334691));
#236506=CARTESIAN_POINT('Ctrl Pts',(-19.4487148847871,1.0969588894065,59.91153249855));
#236507=CARTESIAN_POINT('Ctrl Pts',(-16.1954505078193,11.3085825460476,
60.6244528001388));
#236508=CARTESIAN_POINT('Ctrl Pts',(-6.95485864768987,18.4851054524777,
61.402184038236));
#236509=CARTESIAN_POINT('Ctrl Pts',(4.71910879828986,19.1788569236367,62.1799152763329));
#236510=CARTESIAN_POINT('Ctrl Pts',(14.7406122205694,13.1450483355975,62.95764651443));
#236511=CARTESIAN_POINT('Ctrl Pts',(19.591187615782,2.50516018974566,63.7353777525269));
#236512=CARTESIAN_POINT('Ctrl Pts',(17.5721100941779,-9.02118140849717,
64.513108990624));
#236513=CARTESIAN_POINT('Ctrl Pts',(10.2985195817029,-16.4413257505756,
65.2044256467101));
#236514=CARTESIAN_POINT('Ctrl Pts',(1.80251824148124,-19.0094106239833,
65.8093277207857));
#236515=CARTESIAN_POINT('Ctrl Pts',(-5.75450822574741,-18.2112535036382,
66.3278152128503));
#236516=CARTESIAN_POINT('Ctrl Pts',(-12.6833065432938,-14.3671216524948,
66.8679063504178));
#236517=CARTESIAN_POINT('Ctrl Pts',(-17.6180140535998,-7.7198005803298,
67.4296011334877));
#236518=CARTESIAN_POINT('Ctrl Pts',(-19.2208857864825,0.730841219270203,
68.0128995620606));
#236519=CARTESIAN_POINT('Ctrl Pts',(-16.9815110612305,9.03318562784189,
68.5961979906332));
#236520=CARTESIAN_POINT('Ctrl Pts',(-11.3476469706976,15.5309425818324,
69.1794964192061));
#236521=CARTESIAN_POINT('Ctrl Pts',(-3.44541886570442,18.9235758093897,
69.7627948477788));
#236522=CARTESIAN_POINT('Ctrl Pts',(5.14552367281972,18.5337515090822,70.3460932763516));
#236523=CARTESIAN_POINT('Ctrl Pts',(12.7079028255908,14.4389692143816,70.9293917049244));
#236524=CARTESIAN_POINT('Ctrl Pts',(17.7300281713504,7.45797623774669,71.5126901334971));
#236525=CARTESIAN_POINT('Ctrl Pts',(19.2079964860416,-1.01387714099102,
72.0959885620699));
#236526=CARTESIAN_POINT('Ctrl Pts',(16.8463793868017,-9.28302662500173,
72.6792869906426));
#236527=CARTESIAN_POINT('Ctrl Pts',(11.1172290915512,-15.6965817329026,
73.2625854192155));
#236528=CARTESIAN_POINT('Ctrl Pts',(3.16582756426516,-18.9723908516307,
73.8458838477882));
#236529=CARTESIAN_POINT('Ctrl Pts',(-5.41847574424271,-18.4558332121654,
74.429182276361));
#236530=CARTESIAN_POINT('Ctrl Pts',(-12.9195168405628,-14.2497815587224,
75.0124807049337));
#236531=CARTESIAN_POINT('Ctrl Pts',(-17.8382678357369,-7.1957659629698,
75.5957791335064));
#236532=CARTESIAN_POINT('Ctrl Pts',(-19.190703914116,1.29765160257374,76.1790775620792));
#236533=CARTESIAN_POINT('Ctrl Pts',(-16.7080444184113,9.52968883880209,
76.762375990652));
#236534=CARTESIAN_POINT('Ctrl Pts',(-10.8834536429939,15.8607238585783,
77.3456744192248));
#236535=CARTESIAN_POINT('Ctrl Pts',(-2.88741615393962,19.0134699686381,
77.9289728477974));
#236536=CARTESIAN_POINT('Ctrl Pts',(6.64747040035114,18.3103666708563,78.5770822128784));
#236537=CARTESIAN_POINT('Ctrl Pts',(15.4883395448762,12.2570858297497,79.2900025144672));
#236538=CARTESIAN_POINT('Ctrl Pts',(19.7085059539406,1.33841525366208,80.0677337525644));
#236539=CARTESIAN_POINT('Ctrl Pts',(17.3039725887989,-8.76693217226583,
80.7590504086505));
#236540=CARTESIAN_POINT('Ctrl Pts',(11.3534770682234,-15.3556425482954,
81.3639524827261));
#236541=CARTESIAN_POINT('Ctrl Pts',(4.46807309877101,-18.5650198454378,
81.8824399747906));
#236542=CARTESIAN_POINT('Ctrl Pts',(-4.40287258969823,-18.8944392270458,
82.4873420488662));
#236543=CARTESIAN_POINT('Ctrl Pts',(-13.6907506676569,-14.2373185808324,
83.1786587049523));
#236544=CARTESIAN_POINT('Ctrl Pts',(-19.3430979307919,-3.99302300316982,
83.9563899430493));
#236545=CARTESIAN_POINT('Ctrl Pts',(-18.2104502259558,7.64987438969754,
84.7341211811464));
#236546=CARTESIAN_POINT('Ctrl Pts',(-11.7861969738987,15.2951102084695,
85.3984332803543));
#236547=CARTESIAN_POINT('Ctrl Pts',(-4.3879120383053,18.4319276584769,85.949326240673));
#236548=CARTESIAN_POINT('Ctrl Pts',(1.97329849677268,18.849549149183,86.3868000621026));
#236549=CARTESIAN_POINT('Ctrl Pts',(8.11649382950576,17.1243461919159,86.8242738835321));
#236550=CARTESIAN_POINT('Ctrl Pts',(13.3375308126879,13.46302495224,87.2617477049617));
#236551=CARTESIAN_POINT('Ctrl Pts',(17.0490313941746,8.27477462257448,87.6992215263913));
#236552=CARTESIAN_POINT('Ctrl Pts',(18.8285569698023,2.15006143349953,88.1366953478208));
#236553=CARTESIAN_POINT('Ctrl Pts',(18.4755070333714,-4.21865591618061,
88.5741691692505));
#236554=CARTESIAN_POINT('Ctrl Pts',(16.0293906181248,-10.1092645724493,
89.0116429906798));
#236555=CARTESIAN_POINT('Ctrl Pts',(11.767542432464,-14.8548028985433,89.4491168121096));
#236556=CARTESIAN_POINT('Ctrl Pts',(6.17262753681415,-17.9175350862579,
89.8865906335391));
#236557=CARTESIAN_POINT('Ctrl Pts',(-0.121503957646722,-18.9505938344147,
90.3240644549687));
#236558=CARTESIAN_POINT('Ctrl Pts',(-6.40188085616385,-17.8369151931437,
90.7615382763983));
#236559=CARTESIAN_POINT('Ctrl Pts',(-11.9570476501587,-14.702675941833,
91.1990120978279));
#236560=CARTESIAN_POINT('Ctrl Pts',(-16.1577215592986,-9.90291346853715,
91.6364859192574));
#236561=CARTESIAN_POINT('Ctrl Pts',(-18.5280465871777,-3.98134982818476,
92.073959740687));
#236562=CARTESIAN_POINT('Ctrl Pts',(-18.7995137955718,2.39122213106538,
92.5114335621166));
#236563=CARTESIAN_POINT('Ctrl Pts',(-16.9413706023451,8.49291593564481,
92.9489073835462));
#236564=CARTESIAN_POINT('Ctrl Pts',(-13.1641078682913,13.6325318027264,
93.3863812049757));
#236565=CARTESIAN_POINT('Ctrl Pts',(-7.89561422845946,17.2278535488716,
93.8238550264053));
#236566=CARTESIAN_POINT('Ctrl Pts',(-1.73270456150378,18.8716027848933,
94.2613288478348));
#236567=CARTESIAN_POINT('Ctrl Pts',(4.62648528882915,18.3775759035269,94.6988026692645));
#236568=CARTESIAN_POINT('Ctrl Pts',(10.4615880338836,15.8017353568374,95.1362764906938));
#236569=CARTESIAN_POINT('Ctrl Pts',(15.1115984210407,11.4358745050242,95.5737503121237));
#236570=CARTESIAN_POINT('Ctrl Pts',(18.0497719735015,5.77455432517453,96.0112241335529));
#236571=CARTESIAN_POINT('Ctrl Pts',(18.9432538844162,-0.540902255855409,
96.4486979549829));
#236572=CARTESIAN_POINT('Ctrl Pts',(17.6908676690278,-6.79509656242978,
96.8861717764122));
#236573=CARTESIAN_POINT('Ctrl Pts',(14.4344081326184,-12.279519186658,97.3236455978419));
#236574=CARTESIAN_POINT('Ctrl Pts',(9.54292080025889,-16.3729631640117,
97.7611194192714));
#236575=CARTESIAN_POINT('Ctrl Pts',(3.57020159069724,-18.611583086481,98.198593240701));
#236576=CARTESIAN_POINT('Ctrl Pts',(-2.80652353314132,-18.7420725055352,
98.6360670621305));
#236577=CARTESIAN_POINT('Ctrl Pts',(-8.8662096439474,-16.7490617775375,
99.0735408835601));
#236578=CARTESIAN_POINT('Ctrl Pts',(-12.2348747164417,-14.1561069821877,
99.3651900978465));
#236579=CARTESIAN_POINT('Ctrl Pts',(-13.6574474951892,-12.6161159061823,
99.5110147049897));
#236580=CARTESIAN_POINT('Ctrl Pts',(-8.4289657055026,-16.5724092688861,
1.06586399977595));
#236581=CARTESIAN_POINT('Ctrl Pts',(-10.2971195523044,-15.6222393538298,
1.21168860691914));
#236582=CARTESIAN_POINT('Ctrl Pts',(-13.7088427730012,-13.084697168942,
1.50333782120552));
#236583=CARTESIAN_POINT('Ctrl Pts',(-17.2734524648223,-7.7951321871094,
1.94081164263509));
#236584=CARTESIAN_POINT('Ctrl Pts',(-18.8813026942076,-1.62290694423819,
2.37828546406466));
#236585=CARTESIAN_POINT('Ctrl Pts',(-18.3502885570081,4.73334194213007,
2.81575928549423));
#236586=CARTESIAN_POINT('Ctrl Pts',(-15.7405470587007,10.5533090282205,
3.2532331069238));
#236587=CARTESIAN_POINT('Ctrl Pts',(-11.3477180304013,15.1778401154618,
3.69070692835338));
#236588=CARTESIAN_POINT('Ctrl Pts',(-5.66941742590433,18.083003030352,4.12818074978294));
#236589=CARTESIAN_POINT('Ctrl Pts',(0.651114510401869,18.9397327102429,
4.56565457121252));
#236590=CARTESIAN_POINT('Ctrl Pts',(6.89788847194215,17.6509630160872,5.00312839264209));
#236591=CARTESIAN_POINT('Ctrl Pts',(12.3632690116005,14.36269361383,5.44060221407166));
#236592=CARTESIAN_POINT('Ctrl Pts',(16.4281376917814,9.44741606622526,5.87807603550124));
#236593=CARTESIAN_POINT('Ctrl Pts',(18.6320258065393,3.46193521666237,6.3155498569308));
#236594=CARTESIAN_POINT('Ctrl Pts',(18.7252768118987,-2.91571418698744,
6.75302367836038));
#236595=CARTESIAN_POINT('Ctrl Pts',(16.6973272176612,-8.96307114831859,
7.19049749978994));
#236596=CARTESIAN_POINT('Ctrl Pts',(12.7779032660161,-13.9950908782348,
7.62797132121953));
#236597=CARTESIAN_POINT('Ctrl Pts',(7.41099763020954,-17.4417457660253,
8.06544514264908));
#236598=CARTESIAN_POINT('Ctrl Pts',(1.20457359016419,-18.9125985119114,
8.50291896407866));
#236599=CARTESIAN_POINT('Ctrl Pts',(-5.13830442161965,-18.2410309125231,
8.94039278550823));
#236600=CARTESIAN_POINT('Ctrl Pts',(-10.8991153834588,-15.5031179591368,
9.37786660693781));
#236601=CARTESIAN_POINT('Ctrl Pts',(-15.4252729831522,-11.0090111027752,
9.81534042836737));
#236602=CARTESIAN_POINT('Ctrl Pts',(-18.2040563541156,-5.26780206232447,
10.252814249797));
#236603=CARTESIAN_POINT('Ctrl Pts',(-18.9206795153962,1.07014257445743,
10.6902880712265));
#236604=CARTESIAN_POINT('Ctrl Pts',(-17.4939739443182,7.2868641764892,11.1277618926561));
#236605=CARTESIAN_POINT('Ctrl Pts',(-14.0855354147843,12.6781236571817,
11.5652357140857));
#236606=CARTESIAN_POINT('Ctrl Pts',(-9.08151580600625,16.6332159517564,
12.0027095355152));
#236607=CARTESIAN_POINT('Ctrl Pts',(-3.04868193904532,18.7040730643305,
12.4401833569448));
#236608=CARTESIAN_POINT('Ctrl Pts',(3.32938585284911,18.6561790205299,12.8776571783744));
#236609=CARTESIAN_POINT('Ctrl Pts',(9.33054634941656,16.494815308696,13.3151309998039));
#236610=CARTESIAN_POINT('Ctrl Pts',(14.2742426632083,12.4651138119729,13.7526048212335));
#236611=CARTESIAN_POINT('Ctrl Pts',(17.6019661097614,7.02296511386743,14.1900786426631));
#236612=CARTESIAN_POINT('Ctrl Pts',(18.9336766076354,0.786065515519792,
14.6275524640927));
#236613=CARTESIAN_POINT('Ctrl Pts',(18.0348744992927,-6.24461994416053,
15.1136344879033));
#236614=CARTESIAN_POINT('Ctrl Pts',(14.1060192730932,-13.0776906840189,
15.648324714095));
#236615=CARTESIAN_POINT('Ctrl Pts',(6.99574768314621,-17.9170000048541,
16.2316231426678));
#236616=CARTESIAN_POINT('Ctrl Pts',(-1.51054388069461,-19.1754557835857,
16.8149215712405));
#236617=CARTESIAN_POINT('Ctrl Pts',(-9.71657358236485,-16.5998997517103,
17.3982199998133));
#236618=CARTESIAN_POINT('Ctrl Pts',(-15.9784797002308,-10.7077214153843,
17.9815184283861));
#236619=CARTESIAN_POINT('Ctrl Pts',(-19.0492091731708,-2.6719975105803,
18.5648168569588));
#236620=CARTESIAN_POINT('Ctrl Pts',(-18.3068271068589,5.89170459471571,
19.1481152855316));
#236621=CARTESIAN_POINT('Ctrl Pts',(-13.427068184861,14.1118531424871,19.7962246506124));
#236622=CARTESIAN_POINT('Ctrl Pts',(-4.06552474784404,19.3290489699292,
20.5091449522014));
#236623=CARTESIAN_POINT('Ctrl Pts',(7.58217260441463,18.2379184997148,21.2868761902984));
#236624=CARTESIAN_POINT('Ctrl Pts',(16.5697776821646,10.7504322881716,22.0646074283954));
#236625=CARTESIAN_POINT('Ctrl Pts',(19.3852556104598,0.746946452281051,
22.7559240844817));
#236626=CARTESIAN_POINT('Ctrl Pts',(17.3843333434814,-7.90048508967371,
23.3608261585571));
#236627=CARTESIAN_POINT('Ctrl Pts',(12.9293272510845,-14.0542495367623,
23.8793136506218));
#236628=CARTESIAN_POINT('Ctrl Pts',(5.33402400773698,-18.6503335679562,
24.4842157246972));
#236629=CARTESIAN_POINT('Ctrl Pts',(-5.04415491375661,-19.0989732065434,
25.1755323807835));
#236630=CARTESIAN_POINT('Ctrl Pts',(-14.9666076719783,-12.8887927726171,
25.9532636188804));
#236631=CARTESIAN_POINT('Ctrl Pts',(-19.2374438843343,-3.06233646883188,
26.6661839204694));
#236632=CARTESIAN_POINT('Ctrl Pts',(-18.1233472458623,6.43368926376574,
27.3142932855502));
#236633=CARTESIAN_POINT('Ctrl Pts',(-13.5145786326673,13.6878391474914,
27.897591714123));
#236634=CARTESIAN_POINT('Ctrl Pts',(-6.19520741134821,18.2104773902199,
28.4808901426958));
#236635=CARTESIAN_POINT('Ctrl Pts',(1.64414943939398,19.014272833329,29.0155803688875));
#236636=CARTESIAN_POINT('Ctrl Pts',(8.43179069290644,16.9709319525791,29.5016623926981));
#236637=CARTESIAN_POINT('Ctrl Pts',(13.5847409496978,13.213717389192,29.9391362141277));
#236638=CARTESIAN_POINT('Ctrl Pts',(17.1991981089887,7.95756107415761,30.3766100355573));
#236639=CARTESIAN_POINT('Ctrl Pts',(18.8651354417094,1.80099613241656,30.8140838569868));
#236640=CARTESIAN_POINT('Ctrl Pts',(18.3941299211866,-4.56008184219695,
31.2515576784164));
#236641=CARTESIAN_POINT('Ctrl Pts',(15.8393749314127,-10.4043658155382,
31.6890314998459));
#236642=CARTESIAN_POINT('Ctrl Pts',(11.4903880287603,-15.0701209599222,
32.1265053212755));
#236643=CARTESIAN_POINT('Ctrl Pts',(5.83969530986074,-18.0287614952131,
32.5639791427051));
#236644=CARTESIAN_POINT('Ctrl Pts',(-0.472385819753557,-18.944949975692,
33.0014529641346));
#236645=CARTESIAN_POINT('Ctrl Pts',(-6.73121864117979,-17.7154118394569,
33.4389267855643));
#236646=CARTESIAN_POINT('Ctrl Pts',(-12.2271490231343,-14.4785809061867,
33.8764006069938));
#236647=CARTESIAN_POINT('Ctrl Pts',(-16.3383153255099,-9.60194899278336,
34.3138744284234));
#236648=CARTESIAN_POINT('Ctrl Pts',(-18.5985361207741,-3.63751975343264,
34.751348249853));
#236649=CARTESIAN_POINT('Ctrl Pts',(-18.7519487434516,2.73896662617646,
35.1888220712826));
#236650=CARTESIAN_POINT('Ctrl Pts',(-16.7811229265376,8.80518208847681,
35.6262958927121));
#236651=CARTESIAN_POINT('Ctrl Pts',(-12.9093383698802,13.8739463723105,
36.0637697141417));
#236652=CARTESIAN_POINT('Ctrl Pts',(-7.57517918083808,17.3710688681033,
36.5012435355712));
#236653=CARTESIAN_POINT('Ctrl Pts',(-1.38290512129773,18.9003956364857,
36.9387173570008));
#236654=CARTESIAN_POINT('Ctrl Pts',(4.96602547271648,18.2886842766886,37.3761911784304));
#236655=CARTESIAN_POINT('Ctrl Pts',(10.7524039031671,15.6052295723713,37.8136649998599));
#236656=CARTESIAN_POINT('Ctrl Pts',(15.3207495347571,11.1540134114211,38.2511388212895));
#236657=CARTESIAN_POINT('Ctrl Pts',(18.1535595269624,5.43926987595131,38.6886126427191));
#236658=CARTESIAN_POINT('Ctrl Pts',(18.9299331446337,-0.891634515900468,
39.1260864641487));
#236659=CARTESIAN_POINT('Ctrl Pts',(17.5619226494841,-7.12153448895023,
39.5635602855782));
#236660=CARTESIAN_POINT('Ctrl Pts',(14.2044964023487,-12.5447065623134,
40.0010341070078));
#236661=CARTESIAN_POINT('Ctrl Pts',(9.23798385158146,-16.5468134417687,
40.4385079284374));
#236662=CARTESIAN_POINT('Ctrl Pts',(3.22499187910844,-18.6744961944547,
40.875981749867));
#236663=CARTESIAN_POINT('Ctrl Pts',(-3.15332738948741,-18.6867307763921,
41.3134555712966));
#236664=CARTESIAN_POINT('Ctrl Pts',(-9.1744375209272,-16.5821312534608,
41.7509293927261));
#236665=CARTESIAN_POINT('Ctrl Pts',(-14.1562667603435,-12.5991067994971,
42.1884032141556));
#236666=CARTESIAN_POINT('Ctrl Pts',(-17.5344731596319,-7.18885468952513,
42.6258770355853));
#236667=CARTESIAN_POINT('Ctrl Pts',(-18.9263732735699,-0.96424864230337,
43.0633508570148));
#236668=CARTESIAN_POINT('Ctrl Pts',(-18.174292564487,5.36958755524042,43.5008246784445));
#236669=CARTESIAN_POINT('Ctrl Pts',(-15.3634267853265,11.0951565174653,
43.9382984998739));
#236670=CARTESIAN_POINT('Ctrl Pts',(-10.8121909981406,15.5638654116556,
44.3757723213036));
#236671=CARTESIAN_POINT('Ctrl Pts',(-5.03614949612675,18.2694985970416,
44.8132461427331));
#236672=CARTESIAN_POINT('Ctrl Pts',(1.31038735647175,18.9055617666608,45.2507199641627));
#236673=CARTESIAN_POINT('Ctrl Pts',(7.50848344059983,17.4000016419825,45.6881937855923));
#236674=CARTESIAN_POINT('Ctrl Pts',(12.8560180245444,13.923368174817,46.1256676070218));
#236675=CARTESIAN_POINT('Ctrl Pts',(16.7472220252339,8.8694946339264,46.5631414284514));
#236676=CARTESIAN_POINT('Ctrl Pts',(18.7412996146779,2.81088415327706,47.0006152498809));
#236677=CARTESIAN_POINT('Ctrl Pts',(18.6123615104179,-3.56614347551998,
47.4380890713105));
#236678=CARTESIAN_POINT('Ctrl Pts',(16.3750139118198,-9.5391981254313,47.8755628927401));
#236679=CARTESIAN_POINT('Ctrl Pts',(12.2827035363408,-14.4316517953702,
48.3130367141697));
#236680=CARTESIAN_POINT('Ctrl Pts',(6.7990079152794,-17.6892869537776,48.7505105355993));
#236681=CARTESIAN_POINT('Ctrl Pts',(0.545119762796234,-18.9430785840306,
49.1879843570288));
#236682=CARTESIAN_POINT('Ctrl Pts',(-5.77051865268426,-18.0509968619195,
49.6254581784584));
#236683=CARTESIAN_POINT('Ctrl Pts',(-11.4324742411771,-15.1140973212137,
50.062931999888));
#236684=CARTESIAN_POINT('Ctrl Pts',(-15.7993545067852,-10.4650712098616,
50.5004058213175));
#236685=CARTESIAN_POINT('Ctrl Pts',(-18.3764907389283,-4.63056238508411,
50.9378796427471));
#236686=CARTESIAN_POINT('Ctrl Pts',(-18.8719205851878,1.72849913055637,
51.3753534641767));
#236687=CARTESIAN_POINT('Ctrl Pts',(-17.229573201567,7.891753875558,51.8128272856063));
#236688=CARTESIAN_POINT('Ctrl Pts',(-13.6353103519363,13.160957050698,52.2503011070358));
#236689=CARTESIAN_POINT('Ctrl Pts',(-8.49679901890172,16.9395845854558,
52.6877749284654));
#236690=CARTESIAN_POINT('Ctrl Pts',(-2.39533243067769,18.7988474157605,
53.125248749895));
#236691=CARTESIAN_POINT('Ctrl Pts',(3.977178919076,18.5289050625634,53.5627225713245));
#236692=CARTESIAN_POINT('Ctrl Pts',(9.89930265362636,16.1598695161066,54.0001963927541));
#236693=CARTESIAN_POINT('Ctrl Pts',(14.6999562399433,11.9602631043289,54.4376702141837));
#236694=CARTESIAN_POINT('Ctrl Pts',(17.8354429971254,6.40588441665081,54.8751440356133));
#236695=CARTESIAN_POINT('Ctrl Pts',(18.9504920189607,0.125606596239668,
55.3126178570428));
#236696=CARTESIAN_POINT('Ctrl Pts',(17.9188776616695,-6.16838104905232,
55.7500916784725));
#236697=CARTESIAN_POINT('Ctrl Pts',(14.857324033464,-11.7646835973043,56.1875654999019));
#236698=CARTESIAN_POINT('Ctrl Pts',(10.1129029035487,-16.0261002987836,
56.6250393213316));
#236699=CARTESIAN_POINT('Ctrl Pts',(3.56807581318004,-18.748786510757,57.1111213451422));
#236700=CARTESIAN_POINT('Ctrl Pts',(-4.31238583535317,-18.7456731082118,
57.6458115713339));
#236701=CARTESIAN_POINT('Ctrl Pts',(-12.053488131932,-14.9907263829346,
58.2291099999066));
#236702=CARTESIAN_POINT('Ctrl Pts',(-17.3756599391589,-8.24176394423031,
58.8124084284795));
#236703=CARTESIAN_POINT('Ctrl Pts',(-19.4490230349708,1.09031355150011,
59.4605177935602));
#236704=CARTESIAN_POINT('Ctrl Pts',(-16.1992582025551,11.3029784515045,
60.1734380951493));
#236705=CARTESIAN_POINT('Ctrl Pts',(-6.96124675348872,18.48265202857,60.9511693332461));
#236706=CARTESIAN_POINT('Ctrl Pts',(4.71250033577879,19.18040701952,61.7289005713432));
#236707=CARTESIAN_POINT('Ctrl Pts',(14.7360688047897,13.1500737033961,62.5066318094403));
#236708=CARTESIAN_POINT('Ctrl Pts',(19.5902258433626,2.51188942510558,63.2843630475372));
#236709=CARTESIAN_POINT('Ctrl Pts',(17.5751924338851,-9.01518379514038,
64.0620942856343));
#236710=CARTESIAN_POINT('Ctrl Pts',(10.3040695936537,-16.437700217463,64.7534109417205));
#236711=CARTESIAN_POINT('Ctrl Pts',(1.80900085213499,-19.0087568087776,
65.3583130157959));
#236712=CARTESIAN_POINT('Ctrl Pts',(-5.7481537030625,-18.2131835642136,
65.8768005078607));
#236713=CARTESIAN_POINT('Ctrl Pts',(-12.6783122887715,-14.3714555199863,
66.416891645428));
#236714=CARTESIAN_POINT('Ctrl Pts',(-17.6153131465585,-7.72581797642919,
66.9785864284981));
#236715=CARTESIAN_POINT('Ctrl Pts',(-19.2210706251163,0.724230361781471,
67.5618848570709));
#236716=CARTESIAN_POINT('Ctrl Pts',(-16.9845616175907,9.027324973984,68.1451832856436));
#236717=CARTESIAN_POINT('Ctrl Pts',(-11.3529449341759,15.5269925830289,
68.7284817142164));
#236718=CARTESIAN_POINT('Ctrl Pts',(-3.45190948792892,18.922331621156,69.311780142789));
#236719=CARTESIAN_POINT('Ctrl Pts',(5.13914000475273,18.5354590278128,69.8950785713619));
#236720=CARTESIAN_POINT('Ctrl Pts',(12.7029010770373,14.4432885458097,70.4783769999346));
#236721=CARTESIAN_POINT('Ctrl Pts',(17.7274087454659,7.46404321540705,71.0616754285075));
#236722=CARTESIAN_POINT('Ctrl Pts',(19.208282662732,-1.00727484010477,71.6449738570801));
#236723=CARTESIAN_POINT('Ctrl Pts',(16.8495142105235,-9.27720911287455,
72.228272285653));
#236724=CARTESIAN_POINT('Ctrl Pts',(11.1225856345798,-15.6927114937257,
72.8115707142257));
#236725=CARTESIAN_POINT('Ctrl Pts',(3.1723355502749,-18.9712422100265,73.3948691427985));
#236726=CARTESIAN_POINT('Ctrl Pts',(-5.41211811951739,-18.4576344920885,
73.9781675713712));
#236727=CARTESIAN_POINT('Ctrl Pts',(-12.9145787037452,-14.2541752085052,
74.561465999944));
#236728=CARTESIAN_POINT('Ctrl Pts',(-17.8357397288791,-7.2018687325948,
75.1447644285168));
#236729=CARTESIAN_POINT('Ctrl Pts',(-19.1910843912088,1.29104975314894,
75.7280628570894));
#236730=CARTESIAN_POINT('Ctrl Pts',(-16.711270912309,9.52392718521541,76.3113612856623));
#236731=CARTESIAN_POINT('Ctrl Pts',(-10.8888546195757,15.8569153633531,
76.894659714235));
#236732=CARTESIAN_POINT('Ctrl Pts',(-2.89396221794399,19.0124512046516,
77.4779581428078));
#236733=CARTESIAN_POINT('Ctrl Pts',(6.64117750014426,18.3125330461578,78.1260675078887));
#236734=CARTESIAN_POINT('Ctrl Pts',(15.4841312871095,12.2623637321548,78.8389878094775));
#236735=CARTESIAN_POINT('Ctrl Pts',(19.7078813513614,1.3453143177635,79.6167190475747));
#236736=CARTESIAN_POINT('Ctrl Pts',(17.3070070455378,-8.7610788917373,80.3080357036608));
#236737=CARTESIAN_POINT('Ctrl Pts',(11.3585626551028,-15.3516751448044,
80.9129377777363));
#236738=CARTESIAN_POINT('Ctrl Pts',(4.47448065054278,-18.5634957344502,
81.4314252698009));
#236739=CARTESIAN_POINT('Ctrl Pts',(-4.3962717403626,-18.8957801218719,
82.0363273438764));
#236740=CARTESIAN_POINT('Ctrl Pts',(-13.6858684207252,-14.2420949990364,
82.7276439999627));
#236741=CARTESIAN_POINT('Ctrl Pts',(-19.3415864697161,-3.99959706567852,
83.5053752380596));
#236742=CARTESIAN_POINT('Ctrl Pts',(-18.2131118752401,7.64353281852651,
84.2831064761567));
#236743=CARTESIAN_POINT('Ctrl Pts',(-11.7912749126273,15.2910979498599,
84.9474185753645));
#236744=CARTESIAN_POINT('Ctrl Pts',(-4.39426138539892,18.4303440903692,
85.4983115356833));
#236745=CARTESIAN_POINT('Ctrl Pts',(1.96683149187978,18.8501740879702,85.9357853571129));
#236746=CARTESIAN_POINT('Ctrl Pts',(8.11057708286855,17.1270754222225,86.3732591785424));
#236747=CARTESIAN_POINT('Ctrl Pts',(13.3328661027444,13.4675654702108,86.810732999972));
#236748=CARTESIAN_POINT('Ctrl Pts',(17.0461316807123,8.28060417083751,87.2482068214016));
#236749=CARTESIAN_POINT('Ctrl Pts',(18.827758339528,2.15652353061007,87.6856806428312));
#236750=CARTESIAN_POINT('Ctrl Pts',(18.4768962110391,-4.21229521170224,
88.1231544642608));
#236751=CARTESIAN_POINT('Ctrl Pts',(16.032812080523,-10.1037248591452,88.5606282856903));
#236752=CARTESIAN_POINT('Ctrl Pts',(11.7726076890292,-14.8507121794812,
88.9981021071198));
#236753=CARTESIAN_POINT('Ctrl Pts',(6.17876324130276,-17.9153565298621,
89.4355759285495));
#236754=CARTESIAN_POINT('Ctrl Pts',(-0.114993077689768,-18.9505743404196,
89.873049749979));
#236755=CARTESIAN_POINT('Ctrl Pts',(-6.39573224617954,-17.8390569138476,
90.3105235714085));
#236756=CARTESIAN_POINT('Ctrl Pts',(-11.9519578768945,-14.7067362915406,
90.7479973928382));
#236757=CARTESIAN_POINT('Ctrl Pts',(-16.1542671693497,-9.9084324744452,
91.1854712142677));
#236758=CARTESIAN_POINT('Ctrl Pts',(-18.5266189009679,-3.98770230904824,
91.6229450356973));
#236759=CARTESIAN_POINT('Ctrl Pts',(-18.8002745473324,2.38475579914916,
92.0604188571269));
#236760=CARTESIAN_POINT('Ctrl Pts',(-16.9442335924199,8.48706823483237,
92.4978926785564));
#236761=CARTESIAN_POINT('Ctrl Pts',(-13.1687488257627,13.6279652079686,
92.935366499986));
#236762=CARTESIAN_POINT('Ctrl Pts',(-7.90150732387005,17.225085270025,93.3728403214157));
#236763=CARTESIAN_POINT('Ctrl Pts',(-1.73918243195717,18.8709466037537,
93.8103141428451));
#236764=CARTESIAN_POINT('Ctrl Pts',(4.62015687873708,18.3791057646323,94.2477879642748));
#236765=CARTESIAN_POINT('Ctrl Pts',(10.4561251096501,15.8052787449286,94.6852617857043));
#236766=CARTESIAN_POINT('Ctrl Pts',(15.1076215647313,11.4410284250492,95.1227356071339));
#236767=CARTESIAN_POINT('Ctrl Pts',(18.0477281453083,5.78073819083953,95.5602094285634));
#236768=CARTESIAN_POINT('Ctrl Pts',(18.9433817978089,-0.5343955560956,95.997683249993));
#236769=CARTESIAN_POINT('Ctrl Pts',(17.6931382299914,-6.78899069378806,
96.4351570714225));
#236770=CARTESIAN_POINT('Ctrl Pts',(14.4385938012265,-12.274533074487,96.8726308928522));
#236771=CARTESIAN_POINT('Ctrl Pts',(9.5484871438308,-16.3696062668007,97.3101047142817));
#236772=CARTESIAN_POINT('Ctrl Pts',(3.57664057406436,-18.6103482123301,
97.7475785357113));
#236773=CARTESIAN_POINT('Ctrl Pts',(-2.80019130344102,-18.7428699652164,
98.1850523571409));
#236774=CARTESIAN_POINT('Ctrl Pts',(-8.86018196737249,-16.7522788205924,
98.6225261785704));
#236775=CARTESIAN_POINT('Ctrl Pts',(-12.2304090463318,-14.1598774027957,
98.9141753928568));
#236776=CARTESIAN_POINT('Ctrl Pts',(-13.653111553436,-12.6208065015447,
99.06));
#236777=CARTESIAN_POINT('Ctrl Pts',(-18.5784656250165,0.729949902445204,
2.54));
#236778=CARTESIAN_POINT('Ctrl Pts',(-18.5942561805043,0.328053427980048,
2.54));
#236779=CARTESIAN_POINT('Ctrl Pts',(-18.5962231167049,-0.0747623240831161,
2.53999999999997));
#236780=CARTESIAN_POINT('Ctrl Pts',(-18.5185032115623,-2.69246345367597,
2.53999999999997));
#236781=CARTESIAN_POINT('Ctrl Pts',(-18.0329534476975,-4.8783251977617,
2.53999999999998));
#236782=CARTESIAN_POINT('Ctrl Pts',(-16.3377080080577,-8.76910115161517,
2.53999999999998));
#236783=CARTESIAN_POINT('Ctrl Pts',(-15.1999536113392,-10.4788023145161,
2.53999999999999));
#236784=CARTESIAN_POINT('Ctrl Pts',(-12.3876814685503,-13.346824980215,
2.53999999999999));
#236785=CARTESIAN_POINT('Ctrl Pts',(-10.9561200901114,-14.2695263457124,
2.53999999999999));
#236786=CARTESIAN_POINT('Ctrl Pts',(-9.28737280980542,-15.0496218461321,
2.53999999999999));
#236787=CARTESIAN_POINT('Ctrl Pts',(-8.81799933560263,-15.2112978207207,
2.54));
#236788=CARTESIAN_POINT('Ctrl Pts',(-8.34057257219192,-15.3161690563167,
2.54));
#236789=CARTESIAN_POINT('Ctrl Pts',(-8.12372912911263,-15.356691933627,
2.53999999999999));
#236790=CARTESIAN_POINT('Ctrl Pts',(-7.92765474491235,-15.3343707480438,
2.53999999999999));
#236791=CARTESIAN_POINT('Ctrl Pts',(-7.88864216345624,-15.3265787514386,
2.54));
#236792=CARTESIAN_POINT('Ctrl Pts',(-7.83613746691663,-15.3033262214999,
2.54));
#236793=CARTESIAN_POINT('Ctrl Pts',(-7.81792852395815,-15.2921618331856,
2.54));
#236794=CARTESIAN_POINT('Ctrl Pts',(-7.79245119588961,-15.2662659225096,
2.54));
#236795=CARTESIAN_POINT('Ctrl Pts',(-7.78400658619939,-15.2536931279772,
2.54));
#236796=CARTESIAN_POINT('Ctrl Pts',(-7.77254088870013,-15.2251073988216,
2.54));
#236797=CARTESIAN_POINT('Ctrl Pts',(-7.76988686003622,-15.2100503271797,
2.54));
#236798=CARTESIAN_POINT('Ctrl Pts',(-7.7695339108523,-15.1946738050197,
2.54));
#236799=CARTESIAN_POINT('Ctrl Pts',(5.25036677042471,-16.2381470004693,
99.06));
#236800=CARTESIAN_POINT('Ctrl Pts',(5.25300994060587,-16.2409143627797,
99.06));
#236801=CARTESIAN_POINT('Ctrl Pts',(5.25554546925537,-16.2437758973317,
99.06));
#236802=CARTESIAN_POINT('Ctrl Pts',(5.26799904020876,-16.2590577695211,
99.06));
#236803=CARTESIAN_POINT('Ctrl Pts',(5.27562291794957,-16.2727456859784,
99.06));
#236804=CARTESIAN_POINT('Ctrl Pts',(5.28444635728227,-16.3023835091076,
99.06));
#236805=CARTESIAN_POINT('Ctrl Pts',(5.28568281167489,-16.3171922079805,
99.06));
#236806=CARTESIAN_POINT('Ctrl Pts',(5.28287731238839,-16.352052755009,99.06));
#236807=CARTESIAN_POINT('Ctrl Pts',(5.27701907052935,-16.3716460444417,
99.06));
#236808=CARTESIAN_POINT('Ctrl Pts',(5.25414228304149,-16.4248637890405,
99.06));
#236809=CARTESIAN_POINT('Ctrl Pts',(5.23026410870298,-16.4587143699416,
99.06));
#236810=CARTESIAN_POINT('Ctrl Pts',(5.13922752571757,-16.5681545920096,
99.06));
#236811=CARTESIAN_POINT('Ctrl Pts',(5.04181419231928,-16.646419082653,99.06));
#236812=CARTESIAN_POINT('Ctrl Pts',(4.68833529638908,-16.9004646119982,
99.06));
#236813=CARTESIAN_POINT('Ctrl Pts',(4.26032263772477,-17.1260648998127,
99.06));
#236814=CARTESIAN_POINT('Ctrl Pts',(2.55294659170445,-17.7860684390228,
99.06));
#236815=CARTESIAN_POINT('Ctrl Pts',(0.837223969853183,-18.1903724504697,
99.06));
#236816=CARTESIAN_POINT('Ctrl Pts',(-3.40938632224817,-18.1651608277087,
99.06));
#236817=CARTESIAN_POINT('Ctrl Pts',(-5.55498327567431,-17.7153842839217,
99.0600000000001));
#236818=CARTESIAN_POINT('Ctrl Pts',(-8.68778873039497,-16.4125932128324,
99.0600000000001));
#236819=CARTESIAN_POINT('Ctrl Pts',(-9.76919904585033,-15.8203439143844,
99.06));
#236820=CARTESIAN_POINT('Ctrl Pts',(-11.8248251911641,-14.3941915321046,
99.06));
#236821=CARTESIAN_POINT('Ctrl Pts',(-12.7888641199779,-13.5557441077373,
99.06));
#236822=CARTESIAN_POINT('Ctrl Pts',(-13.653111553436,-12.6208065015446,
99.06));
#236823=CARTESIAN_POINT('Origin',(0.,0.,50.8));
#236824=CARTESIAN_POINT('Origin',(0.,0.,2.54));
#236825=CARTESIAN_POINT('Ctrl Pts',(-2.4547547231125,15.812595715105,1.52689451321681));
#236826=CARTESIAN_POINT('Ctrl Pts',(1.09334306312008,16.3634040678728,1.81716056107348));
#236827=CARTESIAN_POINT('Ctrl Pts',(8.56180811085182,14.990346468044,2.39773357253249));
#236828=CARTESIAN_POINT('Ctrl Pts',(16.0419638987311,6.37670918878581,3.26854913134558));
#236829=CARTESIAN_POINT('Ctrl Pts',(16.5170433456058,-5.01354801136413,
4.13938673822138));
#236830=CARTESIAN_POINT('Ctrl Pts',(9.78839341516758,-14.2191358954891,
5.01022000534572));
#236831=CARTESIAN_POINT('Ctrl Pts',(-1.21250789591344,-17.219259182026,
5.88105027082835));
#236832=CARTESIAN_POINT('Ctrl Pts',(-11.6835676691829,-12.7072027198811,
6.75187706442032));
#236833=CARTESIAN_POINT('Ctrl Pts',(-17.0574576659107,-2.65040903933805,
7.62271251233765));
#236834=CARTESIAN_POINT('Ctrl Pts',(-14.988605167631,8.56260189095425,8.49354633326622));
#236835=CARTESIAN_POINT('Ctrl Pts',(-6.38039029073391,16.0396662543506,
9.36437304237809));
#236836=CARTESIAN_POINT('Ctrl Pts',(5.01209246021565,16.5184806957356,10.2352034361239));
#236837=CARTESIAN_POINT('Ctrl Pts',(14.2170806651259,9.78997975267704,11.1060395535111));
#236838=CARTESIAN_POINT('Ctrl Pts',(17.2202464212863,-1.20985586552225,
11.9768706053858));
#236839=CARTESIAN_POINT('Ctrl Pts',(12.7075061288908,-11.6820379199596,
12.847696803214));
#236840=CARTESIAN_POINT('Ctrl Pts',(2.65524521165283,-17.0567541673241,
13.7185308479675));
#236841=CARTESIAN_POINT('Ctrl Pts',(-8.56528187945398,-14.9903690514754,
14.5893652820208));
#236842=CARTESIAN_POINT('Ctrl Pts',(-15.1991583213296,-7.3380872327181,
15.3634362703255));
#236843=CARTESIAN_POINT('Ctrl Pts',(-16.5037003295519,1.16094683544255,
16.0407475014048));
#236844=CARTESIAN_POINT('Ctrl Pts',(-14.37360889602,8.20497694926097,16.6213028706281));
#236845=CARTESIAN_POINT('Ctrl Pts',(-9.38652741173693,13.629600108828,17.2018568494329));
#236846=CARTESIAN_POINT('Ctrl Pts',(-2.54508321851451,16.3519149135198,
17.7824107472581));
#236847=CARTESIAN_POINT('Ctrl Pts',(4.80161289055774,15.8374654127345,18.362964952243));
#236848=CARTESIAN_POINT('Ctrl Pts',(11.1990389547456,12.1850216341308,18.9435200371491));
#236849=CARTESIAN_POINT('Ctrl Pts',(15.373092531461,6.12099245041093,19.5240730511064));
#236850=CARTESIAN_POINT('Ctrl Pts',(16.6408897350999,-1.9669401920263,20.1691345558874));
#236851=CARTESIAN_POINT('Ctrl Pts',(13.3368649052741,-10.5270026766621,
20.8786979625574));
#236852=CARTESIAN_POINT('Ctrl Pts',(5.08438084092285,-16.2102717680309,
21.6527756070931));
#236853=CARTESIAN_POINT('Ctrl Pts',(-4.92555245223937,-16.2583469265856,
22.4268433088783));
#236854=CARTESIAN_POINT('Ctrl Pts',(-13.2335294204518,-10.6566905777987,
23.2009187401622));
#236855=CARTESIAN_POINT('Ctrl Pts',(-16.108778011322,-3.42185615697282,
23.8029713330571));
#236856=CARTESIAN_POINT('Ctrl Pts',(-15.9677900579104,2.99265462218958,
24.3190235292103));
#236857=CARTESIAN_POINT('Ctrl Pts',(-13.9408670877754,9.18127568512856,
24.8350691666489));
#236858=CARTESIAN_POINT('Ctrl Pts',(-7.44833174290924,15.2694771843917,
25.5231370983207));
#236859=CARTESIAN_POINT('Ctrl Pts',(2.45084635463593,16.8130044381128,26.2972031353218));
#236860=CARTESIAN_POINT('Ctrl Pts',(10.7357787594993,12.8668775266366,27.0067751821092));
#236861=CARTESIAN_POINT('Ctrl Pts',(15.372098470816,6.12163455039892,27.6518315613478));
#236862=CARTESIAN_POINT('Ctrl Pts',(16.5111846646342,-1.15484629755825,
28.2323877206171));
#236863=CARTESIAN_POINT('Ctrl Pts',(14.3704028544072,-8.19807535598889,
28.8129413035102));
#236864=CARTESIAN_POINT('Ctrl Pts',(8.56736186534983,-14.5415225834985,
29.4902548604733));
#236865=CARTESIAN_POINT('Ctrl Pts',(-1.19912645491894,-17.223344935894,
30.2643293200657));
#236866=CARTESIAN_POINT('Ctrl Pts',(-11.6785200007244,-12.7119996596071,
31.135159146602));
#236867=CARTESIAN_POINT('Ctrl Pts',(-17.0547228780093,-2.66078810427269,
32.0059857139605));
#236868=CARTESIAN_POINT('Ctrl Pts',(-14.9944475360654,8.55454100743606,
32.8768227008806));
#236869=CARTESIAN_POINT('Ctrl Pts',(-6.38786232001177,16.0357666440056,
33.7476538036268));
#236870=CARTESIAN_POINT('Ctrl Pts',(5.00229147339828,16.5223185914822,34.6184810426478));
#236871=CARTESIAN_POINT('Ctrl Pts',(14.2120881844487,9.79738633439708,35.4893131901193));
#236872=CARTESIAN_POINT('Ctrl Pts',(17.220199721392,-1.19999282222952,36.3601485125708));
#236873=CARTESIAN_POINT('Ctrl Pts',(12.7152603062952,-11.67502085053,37.2309795014728));
#236874=CARTESIAN_POINT('Ctrl Pts',(2.66238193102078,-17.0554263966995,
38.1018058457688));
#236875=CARTESIAN_POINT('Ctrl Pts',(-8.55210799824377,-14.9947259736471,
38.9726398601916));
#236876=CARTESIAN_POINT('Ctrl Pts',(-16.035239267818,-6.3914008719956,39.843474965699));
#236877=CARTESIAN_POINT('Ctrl Pts',(-16.5219447060501,5.00039714670471,
40.7143025799131));
#236878=CARTESIAN_POINT('Ctrl Pts',(-9.79999103093582,14.2105395460425,
41.5851313567581));
#236879=CARTESIAN_POINT('Ctrl Pts',(1.19789916430692,17.2204566470507,42.4559672197107));
#236880=CARTESIAN_POINT('Ctrl Pts',(11.6730897250228,12.7168367578423,43.3267997878137));
#236881=CARTESIAN_POINT('Ctrl Pts',(17.0551384395433,2.66477698781775,44.1976260248782));
#236882=CARTESIAN_POINT('Ctrl Pts',(14.9958877336188,-8.55001324211115,
45.0684580517105));
#236883=CARTESIAN_POINT('Ctrl Pts',(6.39365533166575,-16.0343392546143,
45.939294059706));
#236884=CARTESIAN_POINT('Ctrl Pts',(-4.99809690601631,-16.5226445737988,
46.8101233960728));
#236885=CARTESIAN_POINT('Ctrl Pts',(-14.2092074295889,-9.80196573621787,
47.680950575112));
#236886=CARTESIAN_POINT('Ctrl Pts',(-17.2205407949125,1.19546270441279,
48.5517854316625));
#236887=CARTESIAN_POINT('Ctrl Pts',(-12.7186311904345,11.6713508550499,
49.4226196832255));
#236888=CARTESIAN_POINT('Ctrl Pts',(-2.66681516707074,17.0547096053424,
50.293446694169));
#236889=CARTESIAN_POINT('Ctrl Pts',(8.54728481200958,14.9972053811381,51.1642762955295));
#236890=CARTESIAN_POINT('Ctrl Pts',(16.0345331121416,6.39559680931009,52.0351133479698));
#236891=CARTESIAN_POINT('Ctrl Pts',(16.5228874599254,-4.99447127426107,
52.9059408348038));
#236892=CARTESIAN_POINT('Ctrl Pts',(9.80431900541052,-14.2087870947751,
53.7767719166387));
#236893=CARTESIAN_POINT('Ctrl Pts',(-1.19386793475677,-17.2196393970519,
54.6476027035906));
#236894=CARTESIAN_POINT('Ctrl Pts',(-11.6678815321796,-12.7219540002161,
55.5184397075749));
#236895=CARTESIAN_POINT('Ctrl Pts',(-17.0577475305335,-2.66600524812549,
56.3892668431514));
#236896=CARTESIAN_POINT('Ctrl Pts',(-15.22065848742,7.29328454095832,57.1633373821209));
#236897=CARTESIAN_POINT('Ctrl Pts',(-9.39529457989306,13.6180534507351,
57.8406541478618));
#236898=CARTESIAN_POINT('Ctrl Pts',(-2.56244063903779,16.3508809573387,
58.421206377105));
#236899=CARTESIAN_POINT('Ctrl Pts',(4.78825535963353,15.8414405645747,59.0017617007372));
#236900=CARTESIAN_POINT('Ctrl Pts',(10.4755458220199,12.6003250775603,59.5178090676792));
#236901=CARTESIAN_POINT('Ctrl Pts',(14.015793479251,8.20098221503827,59.9693520661816));
#236902=CARTESIAN_POINT('Ctrl Pts',(16.4218255347526,2.2081320665561,60.4853981200997));
#236903=CARTESIAN_POINT('Ctrl Pts',(15.8533166611882,-6.11385592376474,
61.1304630761748));
#236904=CARTESIAN_POINT('Ctrl Pts',(9.64982066611137,-13.9818832692089,
61.9045307515419));
#236905=CARTESIAN_POINT('Ctrl Pts',(0.099294809325553,-16.9881653247304,
62.6786055580178));
#236906=CARTESIAN_POINT('Ctrl Pts',(-9.48795465619484,-14.0927363490244,
63.4526774899329));
#236907=CARTESIAN_POINT('Ctrl Pts',(-15.7786998201938,-6.29870694227506,
64.2267471632147));
#236908=CARTESIAN_POINT('Ctrl Pts',(-16.4937452239201,2.57435636066488,
64.9148154712316));
#236909=CARTESIAN_POINT('Ctrl Pts',(-13.8341577167029,8.51809918905999,
65.4308617197507));
#236910=CARTESIAN_POINT('Ctrl Pts',(-9.62556120983474,13.3626211392459,
65.9469087027738));
#236911=CARTESIAN_POINT('Ctrl Pts',(-3.38303238618355,16.4124093163092,
66.484463516196));
#236912=CARTESIAN_POINT('Ctrl Pts',(4.78590133592192,15.8395614040432,67.1295192041291));
#236913=CARTESIAN_POINT('Ctrl Pts',(11.1833659587898,12.1993938534137,67.7100758626935));
#236914=CARTESIAN_POINT('Ctrl Pts',(15.3693771074471,6.13676193034421,68.2906284425286));
#236915=CARTESIAN_POINT('Ctrl Pts',(16.5097474130666,-1.13803779643224,
68.8711832632875));
#236916=CARTESIAN_POINT('Ctrl Pts',(14.3812186687416,-8.18908653139381,
69.451737793804));
#236917=CARTESIAN_POINT('Ctrl Pts',(9.40404157180649,-13.6174437714844,
70.0322917459519));
#236918=CARTESIAN_POINT('Ctrl Pts',(2.56461387444142,-16.3492799862907,
70.6128456013799));
#236919=CARTESIAN_POINT('Ctrl Pts',(-4.78286146109652,-15.8429198941821,
71.1934004687044));
#236920=CARTESIAN_POINT('Ctrl Pts',(-11.1830239705753,-12.1989551307415,
71.7739546091354));
#236921=CARTESIAN_POINT('Ctrl Pts',(-15.368401685899,-6.13894671352624,
72.354508331679));
#236922=CARTESIAN_POINT('Ctrl Pts',(-16.5100625987362,1.13689356327817,
72.9350628728643));
#236923=CARTESIAN_POINT('Ctrl Pts',(-14.3818646464194,8.18753295561487,
73.5156175269521));
#236924=CARTESIAN_POINT('Ctrl Pts',(-9.40538784683406,13.6167111980104,
74.0961710839023));
#236925=CARTESIAN_POINT('Ctrl Pts',(-2.56605864285368,16.3488994370234,
74.6767254075936));
#236926=CARTESIAN_POINT('Ctrl Pts',(4.78127871598907,15.8435748252423,75.2572801486914));
#236927=CARTESIAN_POINT('Ctrl Pts',(11.1820836950782,12.1996156835121,75.8378340904919));
#236928=CARTESIAN_POINT('Ctrl Pts',(15.3674514248544,6.14111404883551,76.4183878622913));
#236929=CARTESIAN_POINT('Ctrl Pts',(16.5109128508069,-1.13680784713025,
76.9989428283567));
#236930=CARTESIAN_POINT('Ctrl Pts',(14.3811700784969,-8.18333889522651,
77.5794967817346));
#236931=CARTESIAN_POINT('Ctrl Pts',(8.85692244396212,-14.2256067587788,
78.2245566574159));
#236932=CARTESIAN_POINT('Ctrl Pts',(0.107898241255556,-16.9904211020579,
78.9341240456826));
#236933=CARTESIAN_POINT('Ctrl Pts',(-9.48486582558493,-14.0950450071725,
79.7081955194071));
#236934=CARTESIAN_POINT('Ctrl Pts',(-14.3744747870369,-8.03667294185883,
80.3102475470991));
#236935=CARTESIAN_POINT('Ctrl Pts',(-15.8433931743165,-2.89539903446666,
80.7402945867203));
#236936=CARTESIAN_POINT('Ctrl Pts',(-16.1962585938087,1.36767900075019,
81.0843229563697));
#236937=CARTESIAN_POINT('Ctrl Pts',(-15.0180867789249,6.66251500932127,
81.5143636553864));
#236938=CARTESIAN_POINT('Ctrl Pts',(-10.6291791315499,12.8671567951444,
82.1164214887903));
#236939=CARTESIAN_POINT('Ctrl Pts',(-2.6394894601045,16.7841406545735,82.8044843296556));
#236940=CARTESIAN_POINT('Ctrl Pts',(7.27716227363531,15.3521365546851,83.578555195155));
#236941=CARTESIAN_POINT('Ctrl Pts',(14.6556789886975,8.58771356310655,84.3526312404872));
#236942=CARTESIAN_POINT('Ctrl Pts',(17.0504153013334,-1.57000624107677,
85.1589533307798));
#236943=CARTESIAN_POINT('Ctrl Pts',(12.730699822809,-11.6602331213115,85.9975306951212));
#236944=CARTESIAN_POINT('Ctrl Pts',(2.68014450992679,-17.0527366715652,
86.8683674201573));
#236945=CARTESIAN_POINT('Ctrl Pts',(-8.53475119372938,-15.0041030278261,
87.739196845323));
#236946=CARTESIAN_POINT('Ctrl Pts',(-16.0283808270195,-6.40945890706204,
88.6100239706738));
#236947=CARTESIAN_POINT('Ctrl Pts',(-16.527358950989,4.98199460507265,89.4808583621759));
#236948=CARTESIAN_POINT('Ctrl Pts',(-9.81587419055177,14.199604432156,90.3516931171027));
#236949=CARTESIAN_POINT('Ctrl Pts',(1.1786883678058,17.2218024422695,91.2225200731427));
#236950=CARTESIAN_POINT('Ctrl Pts',(11.6587895239515,12.7298812615816,92.0933498000569));
#236951=CARTESIAN_POINT('Ctrl Pts',(17.0522170929352,2.68382935277796,92.9641855001281));
#236952=CARTESIAN_POINT('Ctrl Pts',(15.0053158007612,-8.53342382137781,
93.8350179988157));
#236953=CARTESIAN_POINT('Ctrl Pts',(6.41176382507405,-16.0269283167252,
94.7058429322382));
#236954=CARTESIAN_POINT('Ctrl Pts',(-4.97988147182821,-16.5286747821918,
95.5766782654745));
#236955=CARTESIAN_POINT('Ctrl Pts',(-14.1977930335791,-9.81690360984637,
96.4475090643492));
#236956=CARTESIAN_POINT('Ctrl Pts',(-17.2228455752084,1.17455312961822,
97.3183477048329));
#236957=CARTESIAN_POINT('Ctrl Pts',(-12.7297289907006,11.6605919148675,
98.1891534637256));
#236958=CARTESIAN_POINT('Ctrl Pts',(-6.03695226368971,15.2483228933192,
98.7697367445118));
#236959=CARTESIAN_POINT('Ctrl Pts',(-2.49012993754231,15.8070635126881,
99.06));
#236960=CARTESIAN_POINT('Ctrl Pts',(-2.47804503303055,15.8089801165465,
1.83695830881291));
#236961=CARTESIAN_POINT('Ctrl Pts',(1.06845192442537,16.3649172706928,2.12722435666958));
#236962=CARTESIAN_POINT('Ctrl Pts',(8.54022693364688,15.002963992734,2.70779736812859));
#236963=CARTESIAN_POINT('Ctrl Pts',(16.0322912644675,6.40030583750826,3.57861292694167));
#236964=CARTESIAN_POINT('Ctrl Pts',(16.524515617061,-4.98919850654273,4.44945053381749));
#236965=CARTESIAN_POINT('Ctrl Pts',(9.80925222223064,-14.2046913144925,
5.32028380094182));
#236966=CARTESIAN_POINT('Ctrl Pts',(-1.18710884913611,-17.221004633347,
6.19111406642446));
#236967=CARTESIAN_POINT('Ctrl Pts',(-11.6648416268116,-12.7243853532224,
7.06194086001642));
#236968=CARTESIAN_POINT('Ctrl Pts',(-17.0535071440172,-2.67552769567198,
7.93277630793374));
#236969=CARTESIAN_POINT('Ctrl Pts',(-15.0011890970143,8.54050517338474,
8.80361012886233));
#236970=CARTESIAN_POINT('Ctrl Pts',(-6.40399952944322,16.0302323832374,
9.67443683797418));
#236971=CARTESIAN_POINT('Ctrl Pts',(4.98774864238777,16.5258276811387,10.54526723172));
#236972=CARTESIAN_POINT('Ctrl Pts',(14.2026302603908,9.81089759553172,11.4161033491072));
#236973=CARTESIAN_POINT('Ctrl Pts',(17.2219887571114,-1.18448483653468,
12.2869344009819));
#236974=CARTESIAN_POINT('Ctrl Pts',(12.7246880550697,-11.6633012330056,
13.1577605988101));
#236975=CARTESIAN_POINT('Ctrl Pts',(2.68035820446743,-17.052791945366,14.0285946435636));
#236976=CARTESIAN_POINT('Ctrl Pts',(-8.54317248146437,-15.0029795823989,
14.8994290776169));
#236977=CARTESIAN_POINT('Ctrl Pts',(-15.1883349168299,-7.36040396717887,
15.6735000659216));
#236978=CARTESIAN_POINT('Ctrl Pts',(-16.5053692871293,1.13661854700087,
16.3508112970009));
#236979=CARTESIAN_POINT('Ctrl Pts',(-14.3856651791873,8.18379518226562,
16.9313666662242));
#236980=CARTESIAN_POINT('Ctrl Pts',(-9.40658075668996,13.6157390845978,
17.511920645029));
#236981=CARTESIAN_POINT('Ctrl Pts',(-2.5691656021635,16.3481338758323,18.0924745428542));
#236982=CARTESIAN_POINT('Ctrl Pts',(4.77827785346331,15.844498091282,18.6730287478391));
#236983=CARTESIAN_POINT('Ctrl Pts',(11.1810593040926,12.2014988419305,19.2535838327452));
#236984=CARTESIAN_POINT('Ctrl Pts',(15.3640553749789,6.14360654288153,19.8341368467025));
#236985=CARTESIAN_POINT('Ctrl Pts',(16.6437261796536,-1.94237611423662,
20.4791983514835));
#236986=CARTESIAN_POINT('Ctrl Pts',(13.3523974296808,-10.5073663765176,
21.1887617581534));
#236987=CARTESIAN_POINT('Ctrl Pts',(5.10814665832715,-16.2027151245898,
21.9628394026893));
#236988=CARTESIAN_POINT('Ctrl Pts',(-4.90151939490982,-16.2656097584275,
22.7369071044744));
#236989=CARTESIAN_POINT('Ctrl Pts',(-13.2178499188296,-10.6761248541216,
23.5109825357584));
#236990=CARTESIAN_POINT('Ctrl Pts',(-16.1037072477956,-3.4454851913377,
24.1130351286532));
#236991=CARTESIAN_POINT('Ctrl Pts',(-15.9721758699711,2.96900458726114,
24.6290873248064));
#236992=CARTESIAN_POINT('Ctrl Pts',(-13.9543777508517,9.16073666770247,
25.145132962245));
#236993=CARTESIAN_POINT('Ctrl Pts',(-7.47076648957414,15.2584896844918,
25.8332008939168));
#236994=CARTESIAN_POINT('Ctrl Pts',(2.42605865979546,16.816567378071,26.6072669309179));
#236995=CARTESIAN_POINT('Ctrl Pts',(10.7167896329028,12.8826777196725,27.3168389777053));
#236996=CARTESIAN_POINT('Ctrl Pts',(15.3630578680125,6.14424885392455,27.9618953569439));
#236997=CARTESIAN_POINT('Ctrl Pts',(16.5128481614933,-1.13051197125243,
28.5424515162132));
#236998=CARTESIAN_POINT('Ctrl Pts',(14.3824369504697,-8.17690302615101,
29.1230050991063));
#236999=CARTESIAN_POINT('Ctrl Pts',(8.58880768127316,-14.5288377905664,
29.8003186560694));
#237000=CARTESIAN_POINT('Ctrl Pts',(-1.17377667500245,-17.2250879829455,
30.5743931156618));
#237001=CARTESIAN_POINT('Ctrl Pts',(-11.659760350697,-12.7291686510974,
31.4452229421981));
#237002=CARTESIAN_POINT('Ctrl Pts',(-17.0507675481496,-2.68590133111126,
32.3160495095567));
#237003=CARTESIAN_POINT('Ctrl Pts',(-15.0070236629358,8.53242552867674,
33.1868864964766));
#237004=CARTESIAN_POINT('Ctrl Pts',(-6.41141376796762,16.0263516195003,
34.0577175992229));
#237005=CARTESIAN_POINT('Ctrl Pts',(4.97785973831472,16.5296343658988,34.9285448382439));
#237006=CARTESIAN_POINT('Ctrl Pts',(14.197672458321,9.81830657429011,35.7993769857155));
#237007=CARTESIAN_POINT('Ctrl Pts',(17.2219046008897,-1.17462950507608,
36.6702123081669));
#237008=CARTESIAN_POINT('Ctrl Pts',(12.7324418528898,-11.6562637828253,
37.5410432970689));
#237009=CARTESIAN_POINT('Ctrl Pts',(2.68749151646808,-17.0514681885121,
38.411869641365));
#237010=CARTESIAN_POINT('Ctrl Pts',(-8.52999896468462,-15.0072892243141,
39.2827036557876));
#237011=CARTESIAN_POINT('Ctrl Pts',(-16.0257912719868,-6.41500639588168,
40.1535387612951));
#237012=CARTESIAN_POINT('Ctrl Pts',(-16.5292726786689,4.97604999854608,
41.0243663755091));
#237013=CARTESIAN_POINT('Ctrl Pts',(-9.82090148924846,14.1960729659805,
41.8951951523543));
#237014=CARTESIAN_POINT('Ctrl Pts',(1.17253162933759,17.2221831527815,42.7660310153067));
#237015=CARTESIAN_POINT('Ctrl Pts',(11.6543323130023,12.7340025551748,43.6368635834099));
#237016=CARTESIAN_POINT('Ctrl Pts',(17.0511757078657,2.6898929924728,44.5076898204743));
#237017=CARTESIAN_POINT('Ctrl Pts',(15.0084483656704,-8.52790638663123,
45.3785218473066));
#237018=CARTESIAN_POINT('Ctrl Pts',(6.41725937268067,-16.0248852617698,
46.2493578553022));
#237019=CARTESIAN_POINT('Ctrl Pts',(-4.97374882759845,-16.5299718378328,
47.1201871916688));
#237020=CARTESIAN_POINT('Ctrl Pts',(-14.1947375616285,-9.82287033185731,
47.9910143707082));
#237021=CARTESIAN_POINT('Ctrl Pts',(-17.222264552811,1.17008818081486,48.8618492272586));
#237022=CARTESIAN_POINT('Ctrl Pts',(-12.7357927422199,11.6526037385828,
49.7326834788216));
#237023=CARTESIAN_POINT('Ctrl Pts',(-2.69193381893148,17.0507191004092,
50.6035104897651));
#237024=CARTESIAN_POINT('Ctrl Pts',(8.52518245754644,15.0098091308751,51.4743400911256));
#237025=CARTESIAN_POINT('Ctrl Pts',(16.0250631593246,6.41911685640252,52.3451771435659));
#237026=CARTESIAN_POINT('Ctrl Pts',(16.5302359095176,-4.97006748817763,
53.2160046303999));
#237027=CARTESIAN_POINT('Ctrl Pts',(9.82521632874592,-14.1943229514732,
54.0868357122348));
#237028=CARTESIAN_POINT('Ctrl Pts',(-1.16849939352594,-17.2213619529062,
54.9576664991867));
#237029=CARTESIAN_POINT('Ctrl Pts',(-11.6491119928126,-12.7391016570006,
55.8285035031709));
#237030=CARTESIAN_POINT('Ctrl Pts',(-17.053797227221,-2.69114942839442,
56.6993306387476));
#237031=CARTESIAN_POINT('Ctrl Pts',(-15.2313354177851,7.27089889870252,
57.473401177717));
#237032=CARTESIAN_POINT('Ctrl Pts',(-9.41534543199125,13.6041684259597,
58.1507179434579));
#237033=CARTESIAN_POINT('Ctrl Pts',(-2.58650770886782,16.3470824837992,
58.7312701727011));
#237034=CARTESIAN_POINT('Ctrl Pts',(4.76489375924538,15.8484440648074,59.3118254963333));
#237035=CARTESIAN_POINT('Ctrl Pts',(10.4569985337347,12.6157400567892,59.8278728632753));
#237036=CARTESIAN_POINT('Ctrl Pts',(14.0037021685703,8.22151023445365,60.2794158617777));
#237037=CARTESIAN_POINT('Ctrl Pts',(16.4185320604586,2.23244282809739,60.7954619156957));
#237038=CARTESIAN_POINT('Ctrl Pts',(15.8622896109877,-6.09049574740064,
61.4405268717711));
#237039=CARTESIAN_POINT('Ctrl Pts',(9.67039530077044,-13.9676399086494,
62.2145945471378));
#237040=CARTESIAN_POINT('Ctrl Pts',(0.124312142186773,-16.9879822448301,
62.988669353614));
#237041=CARTESIAN_POINT('Ctrl Pts',(-9.46716257057915,-14.1066799083575,
63.7627412855289));
#237042=CARTESIAN_POINT('Ctrl Pts',(-15.7694213953014,-6.32190078286341,
64.5368109588109));
#237043=CARTESIAN_POINT('Ctrl Pts',(-16.4974839315259,2.5500305527578,65.2248792668275));
#237044=CARTESIAN_POINT('Ctrl Pts',(-13.8466097359201,8.49779707530771,
65.7409255153468));
#237045=CARTESIAN_POINT('Ctrl Pts',(-9.64536834251075,13.3483042735977,
66.2569724983699));
#237046=CARTESIAN_POINT('Ctrl Pts',(-3.40712748421011,16.4074024812156,
66.7945273117922));
#237047=CARTESIAN_POINT('Ctrl Pts',(4.76254197584425,15.8465762412347,67.4395829997252));
#237048=CARTESIAN_POINT('Ctrl Pts',(11.1653798152208,12.2158389246622,68.0201396582896));
#237049=CARTESIAN_POINT('Ctrl Pts',(15.3603000014345,6.15938731267251,68.6006922381247));
#237050=CARTESIAN_POINT('Ctrl Pts',(16.5113891619673,-1.11371718435765,
69.1812470588837));
#237051=CARTESIAN_POINT('Ctrl Pts',(14.3932481329255,-8.16788528193662,
69.7618015894));
#237052=CARTESIAN_POINT('Ctrl Pts',(9.42407930883707,-13.6035618893675,
70.342355541548));
#237053=CARTESIAN_POINT('Ctrl Pts',(2.5886898865347,-16.3454662211686,70.922909396976));
#237054=CARTESIAN_POINT('Ctrl Pts',(-4.75951468833502,-15.8499298879785,
71.5034642643005));
#237055=CARTESIAN_POINT('Ctrl Pts',(-11.1650306515239,-12.2154003402333,
72.0840184047315));
#237056=CARTESIAN_POINT('Ctrl Pts',(-15.3593252525267,-6.16157033005095,
72.664572127275));
#237057=CARTESIAN_POINT('Ctrl Pts',(-16.5117006552674,1.11257240209729,
73.2451266684605));
#237058=CARTESIAN_POINT('Ctrl Pts',(-14.393892930117,8.16633064400187,73.8256813225481));
#237059=CARTESIAN_POINT('Ctrl Pts',(-9.4254237513705,13.602827705836,74.4062348794985));
#237060=CARTESIAN_POINT('Ctrl Pts',(-2.59013484566012,16.3450827365895,
74.9867892031897));
#237061=CARTESIAN_POINT('Ctrl Pts',(4.75793210526627,15.8505841220681,75.5673439442875));
#237062=CARTESIAN_POINT('Ctrl Pts',(11.1640873697849,12.2160562517949,76.147897886088));
#237063=CARTESIAN_POINT('Ctrl Pts',(15.358375725826,6.16374270274385,76.7284516578874));
#237064=CARTESIAN_POINT('Ctrl Pts',(16.51254316612,-1.11249809578611,77.3090066239528));
#237065=CARTESIAN_POINT('Ctrl Pts',(14.3932059865754,-8.16211361030433,
77.8895605773307));
#237066=CARTESIAN_POINT('Ctrl Pts',(8.87784287785202,-14.2125697761842,
78.5346204530122));
#237067=CARTESIAN_POINT('Ctrl Pts',(0.132904442085328,-16.9901608476653,
79.2441878412786));
#237068=CARTESIAN_POINT('Ctrl Pts',(-9.46403670153077,-14.1091081151067,
80.0182593150032));
#237069=CARTESIAN_POINT('Ctrl Pts',(-14.3626434341451,-8.057640335641,80.6203113426953));
#237070=CARTESIAN_POINT('Ctrl Pts',(-15.8391113062735,-2.91874661549761,
81.0503583823164));
#237071=CARTESIAN_POINT('Ctrl Pts',(-16.1982084200553,1.34379567902714,
81.3943867519658));
#237072=CARTESIAN_POINT('Ctrl Pts',(-15.0278764537401,6.64042535011558,
81.8244274509825));
#237073=CARTESIAN_POINT('Ctrl Pts',(-10.6481928586916,12.8513349536648,
82.4264852843865));
#237074=CARTESIAN_POINT('Ctrl Pts',(-2.66410356859686,16.780294207943,83.1145481252516));
#237075=CARTESIAN_POINT('Ctrl Pts',(7.25441858922441,15.3627893978923,83.888618990751));
#237076=CARTESIAN_POINT('Ctrl Pts',(14.6430579864755,8.60929319888817,84.6626950360833));
#237077=CARTESIAN_POINT('Ctrl Pts',(17.0526584582435,-1.54488213842427,
85.4690171263758));
#237078=CARTESIAN_POINT('Ctrl Pts',(12.7478633539578,-11.6414574026511,
86.3075944907175));
#237079=CARTESIAN_POINT('Ctrl Pts',(2.70524826892217,-17.0487503388038,
87.1784312157532));
#237080=CARTESIAN_POINT('Ctrl Pts',(-8.51262757956253,-15.0166417118668,
88.0492606409192));
#237081=CARTESIAN_POINT('Ctrl Pts',(-16.0189064205893,-6.43305372482832,
88.9200877662698));
#237082=CARTESIAN_POINT('Ctrl Pts',(-16.5346601782953,4.95763913598582,
89.7909221577721));
#237083=CARTESIAN_POINT('Ctrl Pts',(-9.83676742002229,14.1851148666929,
90.6617569126988));
#237084=CARTESIAN_POINT('Ctrl Pts',(1.15331662099158,17.2235001010703,91.5325838687388));
#237085=CARTESIAN_POINT('Ctrl Pts',(11.6400174037741,12.7470269216635,92.403413595653));
#237086=CARTESIAN_POINT('Ctrl Pts',(17.0482175933889,2.70893923152934,93.2742492957242));
#237087=CARTESIAN_POINT('Ctrl Pts',(15.0178688606701,-8.51129971998816,
94.1450817944119));
#237088=CARTESIAN_POINT('Ctrl Pts',(6.43532421421209,-16.0174542231627,
95.0159067278342));
#237089=CARTESIAN_POINT('Ctrl Pts',(-4.95546121492873,-16.5359625095142,
95.8867420610706));
#237090=CARTESIAN_POINT('Ctrl Pts',(-14.1834242014561,-9.83781599905146,
96.7575728599454));
#237091=CARTESIAN_POINT('Ctrl Pts',(-17.2242959872527,1.14922372031316,
97.6284115004289));
#237092=CARTESIAN_POINT('Ctrl Pts',(-12.7473884154002,11.6417271650116,
98.4992172593219));
#237093=CARTESIAN_POINT('Ctrl Pts',(-6.05862214007719,15.2395300334346,
99.0798005401079));
#237094=CARTESIAN_POINT('Ctrl Pts',(-2.51341209910121,15.8033958101156,
99.3700637955961));
#237095=CARTESIAN_POINT('Ctrl Pts',(-2.55940632552613,16.0674485348433,
2.3730212169608));
#237096=CARTESIAN_POINT('Ctrl Pts',(1.0460691438832,16.6417618537546,2.66328726481747));
#237097=CARTESIAN_POINT('Ctrl Pts',(8.64476867399579,15.2757123622625,3.24386027627648));
#237098=CARTESIAN_POINT('Ctrl Pts',(16.2849612910141,6.54794767269453,4.11467583508957));
#237099=CARTESIAN_POINT('Ctrl Pts',(16.8136856666838,-5.03109733570104,
4.98551344196537));
#237100=CARTESIAN_POINT('Ctrl Pts',(10.0094336822041,-14.4178427888255,
5.85634670908972));
#237101=CARTESIAN_POINT('Ctrl Pts',(-1.16360525610174,-17.5124108731112,
6.72717697457234));
#237102=CARTESIAN_POINT('Ctrl Pts',(-11.8280904006123,-12.9669013103573,
7.59800376816431));
#237103=CARTESIAN_POINT('Ctrl Pts',(-17.3323757786129,-2.76334085800644,
8.46883921608163));
#237104=CARTESIAN_POINT('Ctrl Pts',(-15.2739529822428,8.64570917144265,
9.33967303701021));
#237105=CARTESIAN_POINT('Ctrl Pts',(-6.55167755081682,16.282550799644,10.2104997461221));
#237106=CARTESIAN_POINT('Ctrl Pts',(5.02960987861792,16.8151712782087,11.0813301398679));
#237107=CARTESIAN_POINT('Ctrl Pts',(14.4157475545826,10.0110231719377,11.9521662572551));
#237108=CARTESIAN_POINT('Ctrl Pts',(17.5134038215576,-1.16089766943358,
12.8229973091298));
#237109=CARTESIAN_POINT('Ctrl Pts',(12.9672032612037,-11.826536308176,13.693823506958));
#237110=CARTESIAN_POINT('Ctrl Pts',(2.76825628880411,-17.3316421862951,
14.5646575517115));
#237111=CARTESIAN_POINT('Ctrl Pts',(-8.64842936941303,-15.2757516291101,
15.4354919857648));
#237112=CARTESIAN_POINT('Ctrl Pts',(-15.4241174890098,-7.52204236368977,
16.2095629740694));
#237113=CARTESIAN_POINT('Ctrl Pts',(-16.7846657300883,1.11405299404322,
16.8868742051488));
#237114=CARTESIAN_POINT('Ctrl Pts',(-14.6472238400277,8.28456687887522,
17.467429574372));
#237115=CARTESIAN_POINT('Ctrl Pts',(-9.59845512373462,13.8200547645755,
18.0479835531769));
#237116=CARTESIAN_POINT('Ctrl Pts',(-2.65341525040861,16.6154413422263,
18.628537451002));
#237117=CARTESIAN_POINT('Ctrl Pts',(4.81834251457513,16.1219101502035,19.209091655987));
#237118=CARTESIAN_POINT('Ctrl Pts',(11.337554535998,12.4340288399329,19.7896467408931));
#237119=CARTESIAN_POINT('Ctrl Pts',(15.6058569912732,6.28526119729266,20.3701997548505));
#237120=CARTESIAN_POINT('Ctrl Pts',(16.927396159767,-1.93299635689791,21.0152612596314));
#237121=CARTESIAN_POINT('Ctrl Pts',(13.6024430469995,-10.6496282168506,
21.7248246663014));
#237122=CARTESIAN_POINT('Ctrl Pts',(5.23468034108119,-16.4612293834281,
22.4989023108371));
#237123=CARTESIAN_POINT('Ctrl Pts',(-4.94268427974519,-16.5503241139784,
23.2729700126223));
#237124=CARTESIAN_POINT('Ctrl Pts',(-13.4122354749798,-10.8882989664447,
24.0470454439063));
#237125=CARTESIAN_POINT('Ctrl Pts',(-16.3647097151832,-3.5439122628714,
24.6490980368011));
#237126=CARTESIAN_POINT('Ctrl Pts',(-16.2471412977414,2.97860657165629,
25.1651502329543));
#237127=CARTESIAN_POINT('Ctrl Pts',(-14.2111575813853,9.27894788962314,
25.6811958703929));
#237128=CARTESIAN_POINT('Ctrl Pts',(-7.63441159402156,15.4951708533839,
26.3692638020647));
#237129=CARTESIAN_POINT('Ctrl Pts',(2.42430451594008,17.1043339133684,27.1433298390658));
#237130=CARTESIAN_POINT('Ctrl Pts',(10.8637995161084,13.1254364004408,27.8529018858532));
#237131=CARTESIAN_POINT('Ctrl Pts',(15.6048443162532,6.28590963966899,28.4979582650918));
#237132=CARTESIAN_POINT('Ctrl Pts',(16.7922499864422,-1.10781902424497,
29.0785144243611));
#237133=CARTESIAN_POINT('Ctrl Pts',(14.6439393240908,-8.27756149566157,
29.6590680072542));
#237134=CARTESIAN_POINT('Ctrl Pts',(8.76922916957262,-14.7505436287627,
30.3363815642173));
#237135=CARTESIAN_POINT('Ctrl Pts',(-1.14996986722242,-17.5165070844367,
31.1104560238097));
#237136=CARTESIAN_POINT('Ctrl Pts',(-11.8229454303626,-12.9717597509802,
31.981285850346));
#237137=CARTESIAN_POINT('Ctrl Pts',(-17.329550935592,-2.77388304123397,
32.8521124177045));
#237138=CARTESIAN_POINT('Ctrl Pts',(-15.2798597537709,8.63749233056548,
33.7229494046245));
#237139=CARTESIAN_POINT('Ctrl Pts',(-6.55927172693351,16.2785486509393,
34.5937805073707));
#237140=CARTESIAN_POINT('Ctrl Pts',(5.01964947465089,16.8190380277127,35.4646077463919));
#237141=CARTESIAN_POINT('Ctrl Pts',(14.4106305926696,10.0185313551836,36.3354398938633));
#237142=CARTESIAN_POINT('Ctrl Pts',(17.5133222990757,-1.15086785825217,
37.2062752163148));
#237143=CARTESIAN_POINT('Ctrl Pts',(12.9750566084814,-11.8193727730329,
38.0771062052168));
#237144=CARTESIAN_POINT('Ctrl Pts',(2.77550751846314,-17.3302599606585,
38.9479325495128));
#237145=CARTESIAN_POINT('Ctrl Pts',(-8.63501580955102,-15.2801353483896,
39.8187665639355));
#237146=CARTESIAN_POINT('Ctrl Pts',(-16.2780049315372,-6.56285398505551,
40.689601669443));
#237147=CARTESIAN_POINT('Ctrl Pts',(-16.8186467099784,5.01770442011111,
41.5604292836571));
#237148=CARTESIAN_POINT('Ctrl Pts',(-10.0211752078618,14.4090570376307,
42.4312580605021));
#237149=CARTESIAN_POINT('Ctrl Pts',(1.14873902564444,17.5135690784479,43.3020939234547));
#237150=CARTESIAN_POINT('Ctrl Pts',(11.8174025146484,12.9766548399787,44.1729264915577));
#237151=CARTESIAN_POINT('Ctrl Pts',(17.3299577912208,2.77793984305258,45.0437527286222));
#237152=CARTESIAN_POINT('Ctrl Pts',(15.2813080285062,-8.6328803661872,45.9145847554545));
#237153=CARTESIAN_POINT('Ctrl Pts',(6.56514260452198,-16.2770814427831,
46.78542076345));
#237154=CARTESIAN_POINT('Ctrl Pts',(-5.01536283034095,-16.8193483952389,
47.6562500998168));
#237155=CARTESIAN_POINT('Ctrl Pts',(-14.4076947801724,-10.0231785686174,
48.527077278856));
#237156=CARTESIAN_POINT('Ctrl Pts',(-17.5136446289757,1.14626311228697,
49.3979121354066));
#237157=CARTESIAN_POINT('Ctrl Pts',(-12.9784727499757,11.8156241673566,
50.2687463869694));
#237158=CARTESIAN_POINT('Ctrl Pts',(-2.78000959139352,17.3295196247605,
51.139573397913));
#237159=CARTESIAN_POINT('Ctrl Pts',(8.63009933723591,15.2826252770273,52.0104029992735));
#237160=CARTESIAN_POINT('Ctrl Pts',(16.2772740355061,6.56713790815898,52.8812400517138));
#237161=CARTESIAN_POINT('Ctrl Pts',(16.8195742399399,-5.01168899715927,
53.7520675385478));
#237162=CARTESIAN_POINT('Ctrl Pts',(10.0255711781702,-14.4072557155374,
54.6228986203827));
#237163=CARTESIAN_POINT('Ctrl Pts',(-1.14464413073994,-17.5127214564363,
55.4937294073346));
#237164=CARTESIAN_POINT('Ctrl Pts',(-11.8120876950747,-12.9818393654082,
56.3645664113188));
#237165=CARTESIAN_POINT('Ctrl Pts',(-17.3326021229761,-2.77919323320427,
57.2353935468954));
#237166=CARTESIAN_POINT('Ctrl Pts',(-15.5047984700115,7.35419656662626,
58.0094640858649));
#237167=CARTESIAN_POINT('Ctrl Pts',(-9.60731909980798,13.8082822529421,
58.6867808516058));
#237168=CARTESIAN_POINT('Ctrl Pts',(-2.67106247006593,16.6143183436158,
59.267333080849));
#237169=CARTESIAN_POINT('Ctrl Pts',(4.80475044979609,16.1259004560762,59.8478884044812));
#237170=CARTESIAN_POINT('Ctrl Pts',(10.6002693685549,12.8533761412829,60.3639357714232));
#237171=CARTESIAN_POINT('Ctrl Pts',(14.2174729120783,8.39463790617871,60.8154787699256));
#237172=CARTESIAN_POINT('Ctrl Pts',(16.6878786514251,2.31107357767188,61.3315248238437));
#237173=CARTESIAN_POINT('Ctrl Pts',(16.1432993113861,-6.15249058214028,
61.9765897799189));
#237174=CARTESIAN_POINT('Ctrl Pts',(9.86757155088748,-14.1771759069015,
62.7506574552858));
#237175=CARTESIAN_POINT('Ctrl Pts',(0.169239634919244,-17.2721748270949,
63.524732261762));
#237176=CARTESIAN_POINT('Ctrl Pts',(-9.59015775911665,-14.3668064990289,
64.2988041936767));
#237177=CARTESIAN_POINT('Ctrl Pts',(-16.0175352943363,-6.46758542920816,
65.0728738669589));
#237178=CARTESIAN_POINT('Ctrl Pts',(-16.7802278879872,2.55116746844118,
65.7609421749754));
#237179=CARTESIAN_POINT('Ctrl Pts',(-14.1000163020045,8.60507867440686,
66.2769884234948));
#237180=CARTESIAN_POINT('Ctrl Pts',(-9.84038152861698,13.5476706705834,
66.7930354065178));
#237181=CARTESIAN_POINT('Ctrl Pts',(-3.50565435419748,16.6735785043539,
67.3305902199401));
#237182=CARTESIAN_POINT('Ctrl Pts',(4.80236468183534,16.123976762749,67.975645907873));
#237183=CARTESIAN_POINT('Ctrl Pts',(11.321557821034,12.4485808949617,68.5562025664375));
#237184=CARTESIAN_POINT('Ctrl Pts',(15.6020200440745,6.30127563272445,69.1367551462727));
#237185=CARTESIAN_POINT('Ctrl Pts',(16.7907203937737,-1.09073207550073,
69.7173099670316));
#237186=CARTESIAN_POINT('Ctrl Pts',(14.6548979623113,-8.26838187481968,
70.2978644975479));
#237187=CARTESIAN_POINT('Ctrl Pts',(9.61621307382283,-13.8076233144001,
70.8784184496959));
#237188=CARTESIAN_POINT('Ctrl Pts',(2.67326288216872,-16.6126847720167,
71.4589723051239));
#237189=CARTESIAN_POINT('Ctrl Pts',(-4.79925614044129,-16.1273793687474,
72.0395271724483));
#237190=CARTESIAN_POINT('Ctrl Pts',(-11.3212137782833,-12.4481332873884,
72.6200813128794));
#237191=CARTESIAN_POINT('Ctrl Pts',(-15.6010185628173,-6.3034931556774,
73.2006350354229));
#237192=CARTESIAN_POINT('Ctrl Pts',(-16.7910367464089,1.08956744287267,
73.7811895766083));
#237193=CARTESIAN_POINT('Ctrl Pts',(-14.6555482395922,8.2667997198694,74.361744230696));
#237194=CARTESIAN_POINT('Ctrl Pts',(-9.61757912666777,13.8068729756365,
74.9422977876464));
#237195=CARTESIAN_POINT('Ctrl Pts',(-2.67473012375717,16.6122922409919,
75.5228521113376));
#237196=CARTESIAN_POINT('Ctrl Pts',(4.79764398938747,16.1280385050573,76.1034068524355));
#237197=CARTESIAN_POINT('Ctrl Pts',(11.3202556063836,12.4488019112026,76.6839607942359));
#237198=CARTESIAN_POINT('Ctrl Pts',(15.6000427167928,6.30569138926492,77.2645145660352));
#237199=CARTESIAN_POINT('Ctrl Pts',(16.7919027603537,-1.08947379421194,
77.8450695321008));
#237200=CARTESIAN_POINT('Ctrl Pts',(14.6548217918007,-8.26254407608029,
78.4256234854784));
#237201=CARTESIAN_POINT('Ctrl Pts',(9.06238225635174,-14.4281571401494,
79.0706833611601));
#237202=CARTESIAN_POINT('Ctrl Pts',(0.177999615533652,-17.2744495400756,
79.7802507494263));
#237203=CARTESIAN_POINT('Ctrl Pts',(-9.58701600118663,-14.3691110792874,
80.5543222231512));
#237204=CARTESIAN_POINT('Ctrl Pts',(-14.5828150613795,-8.2290413059398,
81.156374250843));
#237205=CARTESIAN_POINT('Ctrl Pts',(-16.0969946627863,-3.00754834312634,
81.5864212904643));
#237206=CARTESIAN_POINT('Ctrl Pts',(-16.4729137834339,1.32548373469783,
81.9304496601137));
#237207=CARTESIAN_POINT('Ctrl Pts',(-15.296290012345,6.71368203579578,82.3604903591304));
#237208=CARTESIAN_POINT('Ctrl Pts',(-10.8588251074123,13.039884438356,82.9625481925344));
#237209=CARTESIAN_POINT('Ctrl Pts',(-2.7511648948062,17.0545056977599,83.6506110333995));
#237210=CARTESIAN_POINT('Ctrl Pts',(7.33731604089356,15.6384127090799,84.4246818988989));
#237211=CARTESIAN_POINT('Ctrl Pts',(14.8665064963383,8.79038889206782,85.1987579442313));
#237212=CARTESIAN_POINT('Ctrl Pts',(17.3421843514675,-1.52776076889831,
86.0050800345237));
#237213=CARTESIAN_POINT('Ctrl Pts',(12.9906942476621,-11.80427442283,86.8436573988652));
#237214=CARTESIAN_POINT('Ctrl Pts',(2.7935571031437,-17.3274542934096,87.7144941239013));
#237215=CARTESIAN_POINT('Ctrl Pts',(-8.61733093078506,-15.2895993766861,
88.585323549067));
#237216=CARTESIAN_POINT('Ctrl Pts',(-16.270959046696,-6.58118691160354,
89.4561506744177));
#237217=CARTESIAN_POINT('Ctrl Pts',(-16.8240775405139,4.99897212301754,
90.32698506592));
#237218=CARTESIAN_POINT('Ctrl Pts',(-10.0372805903465,14.3978749200228,
91.1978198208466));
#237219=CARTESIAN_POINT('Ctrl Pts',(1.12920175568069,17.5148603205957,92.0686467768869));
#237220=CARTESIAN_POINT('Ctrl Pts',(11.8028093827325,12.9898600241786,92.9394765038008));
#237221=CARTESIAN_POINT('Ctrl Pts',(17.3269130858215,2.79729985720587,93.8103122038723));
#237222=CARTESIAN_POINT('Ctrl Pts',(15.2908231351627,-8.61597612646998,
94.6811447025596));
#237223=CARTESIAN_POINT('Ctrl Pts',(6.58353245930156,-16.269472088448,95.5519696359823));
#237224=CARTESIAN_POINT('Ctrl Pts',(-4.99683366886407,-16.8254093679407,
96.4228049692183));
#237225=CARTESIAN_POINT('Ctrl Pts',(-14.3959992116293,-10.0383147792231,
97.2936357680932));
#237226=CARTESIAN_POINT('Ctrl Pts',(-17.5159631754038,1.12498267277482,
98.1644744085769));
#237227=CARTESIAN_POINT('Ctrl Pts',(-12.98958765808,11.8046646194545,99.0352801674696));
#237228=CARTESIAN_POINT('Ctrl Pts',(-6.19949824292425,15.4793078476748,
99.6158634482558));
#237229=CARTESIAN_POINT('Ctrl Pts',(-2.59535152206889,16.0616815320151,
99.906126703744));
#237230=CARTESIAN_POINT('Ctrl Pts',(-2.65714922387453,16.6105189615374,
2.54769039326405));
#237231=CARTESIAN_POINT('Ctrl Pts',(1.07010871202373,17.2067754736246,2.83795644112072));
#237232=CARTESIAN_POINT('Ctrl Pts',(8.92752700978362,15.7995661838406,3.41852945257973));
#237233=CARTESIAN_POINT('Ctrl Pts',(16.8326583511458,6.78108658158434,4.28934501139281));
#237234=CARTESIAN_POINT('Ctrl Pts',(17.3872456871332,-5.190224816573,5.16018261826862));
#237235=CARTESIAN_POINT('Ctrl Pts',(10.3586598156589,-14.8998923516758,
6.03101588539296));
#237236=CARTESIAN_POINT('Ctrl Pts',(-1.19111229099305,-18.1070132862623,
6.90184615087558));
#237237=CARTESIAN_POINT('Ctrl Pts',(-12.2203126385493,-13.4146484920852,
7.77267294446756));
#237238=CARTESIAN_POINT('Ctrl Pts',(-17.9181935924144,-2.8688621573251,
8.64350839238486));
#237239=CARTESIAN_POINT('Ctrl Pts',(-15.7977574276576,8.92844849496992,
9.51434221331348));
#237240=CARTESIAN_POINT('Ctrl Pts',(-6.7849367048786,16.8301881266484,10.3851689224253));
#237241=CARTESIAN_POINT('Ctrl Pts',(5.1886835730217,17.388768286306,11.2559993161711));
#237242=CARTESIAN_POINT('Ctrl Pts',(14.8977262096898,10.3603079971003,12.1268354335583));
#237243=CARTESIAN_POINT('Ctrl Pts',(18.1080373913401,-1.18831515194971,
12.997666485433));
#237244=CARTESIAN_POINT('Ctrl Pts',(13.4149600318079,-12.2187046746874,
13.8684926832612));
#237245=CARTESIAN_POINT('Ctrl Pts',(2.87394341852796,-17.9174312036497,
14.7393267280147));
#237246=CARTESIAN_POINT('Ctrl Pts',(-8.93125927778527,-15.7996214126945,
15.610161162068));
#237247=CARTESIAN_POINT('Ctrl Pts',(-15.9419859008566,-7.78761331097654,
16.3842321503727));
#237248=CARTESIAN_POINT('Ctrl Pts',(-17.3545574428516,1.14037779657255,
17.0615433814521));
#237249=CARTESIAN_POINT('Ctrl Pts',(-15.1495304888272,8.55548889211352,
17.6420987506753));
#237250=CARTESIAN_POINT('Ctrl Pts',(-9.9333444915334,14.2821155539396,18.2226527294801));
#237251=CARTESIAN_POINT('Ctrl Pts',(-2.75472014506445,17.1770257647693,
18.8032066273053));
#237252=CARTESIAN_POINT('Ctrl Pts',(4.97072582055287,16.6718553603535,19.3837608322903));
#237253=CARTESIAN_POINT('Ctrl Pts',(11.7135050475287,12.863374180351,19.9643159171963));
#237254=CARTESIAN_POINT('Ctrl Pts',(16.130731758011,6.50902347799158,20.5448689311537));
#237255=CARTESIAN_POINT('Ctrl Pts',(17.5026850316459,-1.98698876382425,
21.1899304359346));
#237256=CARTESIAN_POINT('Ctrl Pts',(14.0709413211111,-11.0014606786194,
21.8994938426046));
#237257=CARTESIAN_POINT('Ctrl Pts',(5.4233959737797,-17.01581805856,22.6735714871404));
#237258=CARTESIAN_POINT('Ctrl Pts',(-5.09898506401447,-17.1148874924438,
23.4476391889255));
#237259=CARTESIAN_POINT('Ctrl Pts',(-13.8595924721996,-11.2666414430204,
24.2217146202095));
#237260=CARTESIAN_POINT('Ctrl Pts',(-16.9171827352467,-3.67523172033862,
24.8237672131043));
#237261=CARTESIAN_POINT('Ctrl Pts',(-16.8000829477234,3.06851086805099,
25.3398194092575));
#237262=CARTESIAN_POINT('Ctrl Pts',(-14.6993577471651,9.58388578579958,
25.8558650466961));
#237263=CARTESIAN_POINT('Ctrl Pts',(-7.90384269502754,16.0153721030957,
26.543932978368));
#237264=CARTESIAN_POINT('Ctrl Pts',(2.49483885569604,17.685958090683,27.317999015369));
#237265=CARTESIAN_POINT('Ctrl Pts',(11.2232139799234,13.5779035736254,28.0275710621565));
#237266=CARTESIAN_POINT('Ctrl Pts',(16.1296840979411,6.50969344586256,28.672627441395));
#237267=CARTESIAN_POINT('Ctrl Pts',(17.3623948375553,-1.13392785421292,
29.2531836006644));
#237268=CARTESIAN_POINT('Ctrl Pts',(15.1461285158831,-8.54824837281675,
29.8337371835575));
#237269=CARTESIAN_POINT('Ctrl Pts',(9.07664135032307,-15.2447192898698,
30.5110507405205));
#237270=CARTESIAN_POINT('Ctrl Pts',(-1.17701766161079,-18.1112394081043,
31.2851252001129));
#237271=CARTESIAN_POINT('Ctrl Pts',(-12.2149871178577,-13.419668220217,
32.1559550266492));
#237272=CARTESIAN_POINT('Ctrl Pts',(-17.9152667751405,-2.87975947586525,
33.0267815940078));
#237273=CARTESIAN_POINT('Ctrl Pts',(-15.8038595410269,8.9199481070053,33.8976185809278));
#237274=CARTESIAN_POINT('Ctrl Pts',(-6.79277975584951,16.8260467312774,
34.768449683674));
#237275=CARTESIAN_POINT('Ctrl Pts',(5.17837423695763,17.3927597742937,35.6392769226951));
#237276=CARTESIAN_POINT('Ctrl Pts',(14.8924353741297,10.3680670917945,36.5101090701666));
#237277=CARTESIAN_POINT('Ctrl Pts',(18.1079438040978,-1.17794548188304,
37.380944392618));
#237278=CARTESIAN_POINT('Ctrl Pts',(13.4230759956201,-12.2112922472271,
38.2517753815201));
#237279=CARTESIAN_POINT('Ctrl Pts',(2.88143907045892,-17.9159985633983,
39.1226017258161));
#237280=CARTESIAN_POINT('Ctrl Pts',(-8.91738786725083,-15.8041416996858,
39.9934357402388));
#237281=CARTESIAN_POINT('Ctrl Pts',(-16.8254807720926,-6.79648923450099,
40.8642708457462));
#237282=CARTESIAN_POINT('Ctrl Pts',(-17.3923532220267,5.17637218326644,
41.7350984599603));
#237283=CARTESIAN_POINT('Ctrl Pts',(-10.370799964297,14.8908018217756,42.6059272368053));
#237284=CARTESIAN_POINT('Ctrl Pts',(1.17574454044883,18.1082000393503,43.476763099758));
#237285=CARTESIAN_POINT('Ctrl Pts',(12.2092539609856,13.4247257504545,44.3475956678609));
#237286=CARTESIAN_POINT('Ctrl Pts',(17.9156845633416,2.88395436610582,45.2184219049254));
#237287=CARTESIAN_POINT('Ctrl Pts',(15.8053526346694,-8.91517961165889,
46.0892539317577));
#237288=CARTESIAN_POINT('Ctrl Pts',(6.79885487877588,-16.8245241401438,
46.9600899397532));
#237289=CARTESIAN_POINT('Ctrl Pts',(-5.17395079373507,-17.3930773654287,
47.83091927612));
#237290=CARTESIAN_POINT('Ctrl Pts',(-14.8893918705115,-10.3728699499568,
48.7017464551593));
#237291=CARTESIAN_POINT('Ctrl Pts',(-18.1082767194095,1.17318396465421,
49.5725813117098));
#237292=CARTESIAN_POINT('Ctrl Pts',(-13.4266035962778,12.2074153102553,
50.4434155632728));
#237293=CARTESIAN_POINT('Ctrl Pts',(-2.88609494615029,17.9152277615049,
51.3142425742162));
#237294=CARTESIAN_POINT('Ctrl Pts',(8.91230521161603,15.8067171496022,52.1850721755767));
#237295=CARTESIAN_POINT('Ctrl Pts',(16.8247184800541,6.80090996855365,53.0559092280171));
#237296=CARTESIAN_POINT('Ctrl Pts',(17.3933123820539,-5.170147431001,53.926736714851));
#237297=CARTESIAN_POINT('Ctrl Pts',(10.3753424990301,-14.8889370269995,
54.797567796686));
#237298=CARTESIAN_POINT('Ctrl Pts',(-1.17151120536919,-18.1073211356057,
55.6683985836379));
#237299=CARTESIAN_POINT('Ctrl Pts',(-12.2037546721424,-13.4300815289833,
56.5392355876221));
#237300=CARTESIAN_POINT('Ctrl Pts',(-17.9184197262212,-2.88525410621877,
57.4100627231987));
#237301=CARTESIAN_POINT('Ctrl Pts',(-16.0355445599272,7.59299004350201,
58.1841332621682));
#237302=CARTESIAN_POINT('Ctrl Pts',(-9.94250271355578,14.269937083943,58.861450027909));
#237303=CARTESIAN_POINT('Ctrl Pts',(-2.77296341308334,17.1758531073383,
59.4420022571521));
#237304=CARTESIAN_POINT('Ctrl Pts',(4.95666786642777,16.6759712826318,60.0225575807845));
#237305=CARTESIAN_POINT('Ctrl Pts',(10.9509384075845,13.2964371126356,60.5386049477263));
#237306=CARTESIAN_POINT('Ctrl Pts',(14.6938303627647,8.68896931449392,60.9901479462289));
#237307=CARTESIAN_POINT('Ctrl Pts',(17.2521550700402,2.40083235383067,61.5061940001469));
#237308=CARTESIAN_POINT('Ctrl Pts',(16.6948804924955,-6.35009768401964,
62.1512589562222));
#237309=CARTESIAN_POINT('Ctrl Pts',(10.2118298005991,-14.6511630387213,
62.925326631589));
#237310=CARTESIAN_POINT('Ctrl Pts',(0.186758759038904,-17.857721583368,
63.6994014380652));
#237311=CARTESIAN_POINT('Ctrl Pts',(-9.90553864212518,-14.8604955522075,
64.47347336998));
#237312=CARTESIAN_POINT('Ctrl Pts',(-16.5562465035008,-6.69780848156474,
65.2475430432621));
#237313=CARTESIAN_POINT('Ctrl Pts',(-17.3509483851782,2.62622355240836,
65.9356113512787));
#237314=CARTESIAN_POINT('Ctrl Pts',(-14.583978181931,8.8872485912253,66.451657599798));
#237315=CARTESIAN_POINT('Ctrl Pts',(-10.1833055337467,14.0003238950432,
66.967704582821));
#237316=CARTESIAN_POINT('Ctrl Pts',(-3.63588890943359,17.2365519011676,
67.5052593962433));
#237317=CARTESIAN_POINT('Ctrl Pts',(4.9542028352077,16.6739822104524,68.1503150841763));
#237318=CARTESIAN_POINT('Ctrl Pts',(11.6969572126808,12.8784074918056,68.7308717427408));
#237319=CARTESIAN_POINT('Ctrl Pts',(16.1267525548296,6.52558039433064,69.3114243225759));
#237320=CARTESIAN_POINT('Ctrl Pts',(17.3608017304586,-1.11626378599027,
69.8919791433348));
#237321=CARTESIAN_POINT('Ctrl Pts',(15.1574536584214,-8.53874894780552,
70.4725336738512));
#237322=CARTESIAN_POINT('Ctrl Pts',(9.95169620316448,-14.269251012313,71.0530876259991));
#237323=CARTESIAN_POINT('Ctrl Pts',(2.77523874518366,-17.1741617335711,
71.6336414814271));
#237324=CARTESIAN_POINT('Ctrl Pts',(-4.95098829290218,-16.6774975933819,
72.2141963487516));
#237325=CARTESIAN_POINT('Ctrl Pts',(-11.6966010522588,-12.8779447329681,
72.7947504891826));
#237326=CARTESIAN_POINT('Ctrl Pts',(-16.1257159792388,-6.52787229541349,
73.3753042117262));
#237327=CARTESIAN_POINT('Ctrl Pts',(-17.361127819396,1.11505938812145,73.9558587529115));
#237328=CARTESIAN_POINT('Ctrl Pts',(-15.158125018594,8.53711271856036,74.5364134069993));
#237329=CARTESIAN_POINT('Ctrl Pts',(-9.95310798055269,14.2684743171838,
75.1169669639496));
#237330=CARTESIAN_POINT('Ctrl Pts',(-2.77675556502166,17.1737548310266,
75.6975212876408));
#237331=CARTESIAN_POINT('Ctrl Pts',(4.94932118003017,16.6781781133401,76.2780760287387));
#237332=CARTESIAN_POINT('Ctrl Pts',(11.6956096513695,12.8786351043922,76.8586299705391));
#237333=CARTESIAN_POINT('Ctrl Pts',(16.1247060956114,6.53014493861017,77.4391837423385));
#237334=CARTESIAN_POINT('Ctrl Pts',(17.3620220618414,-1.11496303308775,
78.0197387084039));
#237335=CARTESIAN_POINT('Ctrl Pts',(15.1573730061573,-8.53271124542876,
78.6002926617818));
#237336=CARTESIAN_POINT('Ctrl Pts',(9.37950699935943,-14.9112071935088,
79.2453525374632));
#237337=CARTESIAN_POINT('Ctrl Pts',(0.195817523896924,-17.8600607107192,
79.9549199257298));
#237338=CARTESIAN_POINT('Ctrl Pts',(-9.90228858787605,-14.8628892521813,
80.7289913994544));
#237339=CARTESIAN_POINT('Ctrl Pts',(-15.0716730264599,-8.51799758207392,
81.3310434271463));
#237340=CARTESIAN_POINT('Ctrl Pts',(-16.6407598929109,-3.12050863176642,
81.7610904667675));
#237341=CARTESIAN_POINT('Ctrl Pts',(-17.0323766560556,1.35918899218668,
82.1051188364169));
#237342=CARTESIAN_POINT('Ctrl Pts',(-15.8195333315186,6.93089993496219,
82.5351595354337));
#237343=CARTESIAN_POINT('Ctrl Pts',(-11.235930618806,13.4746207622351,83.1372173688376));
#237344=CARTESIAN_POINT('Ctrl Pts',(-2.85607151290146,17.6309159064117,
83.8252802097028));
#237345=CARTESIAN_POINT('Ctrl Pts',(7.57542974193929,16.1736820010656,84.5993510752022));
#237346=CARTESIAN_POINT('Ctrl Pts',(15.3646082063338,9.0985918875655,85.3734271205345));
#237347=CARTESIAN_POINT('Ctrl Pts',(17.9312595612924,-1.56773357694045,
86.1797492108269));
#237348=CARTESIAN_POINT('Ctrl Pts',(13.4392338484123,-12.1956717754082,
87.0183265751686));
#237349=CARTESIAN_POINT('Ctrl Pts',(2.90009863315453,-17.913085210092,87.8891633002045));
#237350=CARTESIAN_POINT('Ctrl Pts',(-8.89909682300207,-15.8139146913966,
88.7599927253702));
#237351=CARTESIAN_POINT('Ctrl Pts',(-16.8181834746959,-6.81543892507842,
89.630819850721));
#237352=CARTESIAN_POINT('Ctrl Pts',(-17.3979554699064,5.15700098120318,
90.5016542422232));
#237353=CARTESIAN_POINT('Ctrl Pts',(-10.3874437012671,14.8792295680776,
91.3724889971499));
#237354=CARTESIAN_POINT('Ctrl Pts',(1.15554368454726,18.1095217418698,92.2433159531901));
#237355=CARTESIAN_POINT('Ctrl Pts',(12.1941574667928,13.4383687217489,93.114145680104));
#237356=CARTESIAN_POINT('Ctrl Pts',(17.9125225071332,2.90396880369289,93.9849813801754));
#237357=CARTESIAN_POINT('Ctrl Pts',(15.8151806029969,-8.8976957858924,94.855813878863));
#237358=CARTESIAN_POINT('Ctrl Pts',(6.81785970557747,-16.8166440484811,
95.7266388122854));
#237359=CARTESIAN_POINT('Ctrl Pts',(-5.15478263173095,-17.3993315578155,
96.5974741455217));
#237360=CARTESIAN_POINT('Ctrl Pts',(-14.8773021904823,-10.3885107507957,
97.4683049443964));
#237361=CARTESIAN_POINT('Ctrl Pts',(-18.1106341643058,1.15117903971731,
98.3391435848802));
#237362=CARTESIAN_POINT('Ctrl Pts',(-13.4381412627368,12.196079516428,99.2099493437729));
#237363=CARTESIAN_POINT('Ctrl Pts',(-6.42018793162776,15.9999427929735,
99.790532624559));
#237364=CARTESIAN_POINT('Ctrl Pts',(-2.6943093190512,16.6045318953232,100.080795880047));
#237365=CARTESIAN_POINT('Ctrl Pts',(-2.69227331186104,16.8409253833656,
2.53931452229644));
#237366=CARTESIAN_POINT('Ctrl Pts',(1.08656547889791,17.4450291718804,2.82958057015311));
#237367=CARTESIAN_POINT('Ctrl Pts',(9.0529014643333,16.0175714192111,3.41015358161212));
#237368=CARTESIAN_POINT('Ctrl Pts',(17.0665193052702,6.87331276917626,4.28096914042521));
#237369=CARTESIAN_POINT('Ctrl Pts',(17.6276281108778,-5.2638983401071,5.15180674730101));
#237370=CARTESIAN_POINT('Ctrl Pts',(10.5006473421636,-15.1073798531972,
6.02264001442536));
#237371=CARTESIAN_POINT('Ctrl Pts',(-1.2094527815757,-18.3577546022171,
6.89347027990798));
#237372=CARTESIAN_POINT('Ctrl Pts',(-12.3909872855389,-13.5992584374532,
7.76429707349994));
#237373=CARTESIAN_POINT('Ctrl Pts',(-18.1667320368624,-2.90678446892224,
8.63513252141727));
#237374=CARTESIAN_POINT('Ctrl Pts',(-16.0157193954798,9.05375583286002,
9.50596634234584));
#237375=CARTESIAN_POINT('Ctrl Pts',(-6.8772249599413,17.0640528208266,10.3767930514577));
#237376=CARTESIAN_POINT('Ctrl Pts',(5.26234013174372,17.6291530081526,11.2476234452035));
#237377=CARTESIAN_POINT('Ctrl Pts',(15.105181802849,10.502328143009,12.1184595625907));
#237378=CARTESIAN_POINT('Ctrl Pts',(18.3587940265937,-1.20662155558634,
12.9892906144654));
#237379=CARTESIAN_POINT('Ctrl Pts',(13.5995744473559,-12.3893554518939,
13.8601168122937));
#237380=CARTESIAN_POINT('Ctrl Pts',(2.91193537604764,-18.1659590043076,
14.7309508570471));
#237381=CARTESIAN_POINT('Ctrl Pts',(-9.05660362503875,-16.0176121945471,
15.6017852911004));
#237382=CARTESIAN_POINT('Ctrl Pts',(-16.163651341004,-7.89387590949342,
16.3758562794051));
#237383=CARTESIAN_POINT('Ctrl Pts',(-17.5948790955317,1.15794142706101,
17.0531675104845));
#237384=CARTESIAN_POINT('Ctrl Pts',(-15.3585494139984,8.67556441299392,
17.6337228797077));
#237385=CARTESIAN_POINT('Ctrl Pts',(-10.0695117771335,14.4809977385201,
18.2142768585125));
#237386=CARTESIAN_POINT('Ctrl Pts',(-2.79113726444826,17.4152859943013,
18.7948307563377));
#237387=CARTESIAN_POINT('Ctrl Pts',(5.04129065131303,16.9023290227062,19.3753849613227));
#237388=CARTESIAN_POINT('Ctrl Pts',(11.8770981250657,13.0403986054671,19.9559400462287));
#237389=CARTESIAN_POINT('Ctrl Pts',(16.3548801264474,6.59755846010442,20.5364930601861));
#237390=CARTESIAN_POINT('Ctrl Pts',(17.7449689335865,-2.01629236361086,
21.181554564967));
#237391=CARTESIAN_POINT('Ctrl Pts',(14.2647768487034,-11.1553164743718,
21.891117971637));
#237392=CARTESIAN_POINT('Ctrl Pts',(5.49678591350714,-17.2521134760095,
22.6651956161728));
#237393=CARTESIAN_POINT('Ctrl Pts',(-5.17135867735942,-17.3514917263447,
23.4392633179579));
#237394=CARTESIAN_POINT('Ctrl Pts',(-14.0527653576115,-11.4213200700393,
24.2133387492419));
#237395=CARTESIAN_POINT('Ctrl Pts',(-17.1519391485457,-3.72441405348,24.8153913421367));
#237396=CARTESIAN_POINT('Ctrl Pts',(-17.0325264602043,3.11271430887683,
25.3314435382899));
#237397=CARTESIAN_POINT('Ctrl Pts',(-14.9020376334541,9.7181642006232,25.8474891757285));
#237398=CARTESIAN_POINT('Ctrl Pts',(-8.01171036787006,16.2380655034697,
26.5355571074003));
#237399=CARTESIAN_POINT('Ctrl Pts',(2.53120159531195,17.9307324035627,27.3096231444014));
#237400=CARTESIAN_POINT('Ctrl Pts',(11.3800859302008,13.7648782789488,28.0191951911889));
#237401=CARTESIAN_POINT('Ctrl Pts',(16.3538175895255,6.59823801599535,28.6642515704274));
#237402=CARTESIAN_POINT('Ctrl Pts',(17.6028264027115,-1.15140360803788,
29.2448077296968));
#237403=CARTESIAN_POINT('Ctrl Pts',(15.3550992906372,-8.66822425924825,
29.8253613125898));
#237404=CARTESIAN_POINT('Ctrl Pts',(9.20084812131108,-15.4568450918555,
30.5026748695529));
#237405=CARTESIAN_POINT('Ctrl Pts',(-1.1951714743614,-18.3620447571746,
31.2767493291453));
#237406=CARTESIAN_POINT('Ctrl Pts',(-12.3855845170325,-13.6043466389019,
32.1475791556816));
#237407=CARTESIAN_POINT('Ctrl Pts',(-18.163767441568,-2.91783310502736,
33.0184057230402));
#237408=CARTESIAN_POINT('Ctrl Pts',(-16.0219073013467,9.04513661551131,
33.8892427099602));
#237409=CARTESIAN_POINT('Ctrl Pts',(-6.8851697367724,17.0598607631405,34.7600738127064));
#237410=CARTESIAN_POINT('Ctrl Pts',(5.25187598910494,17.6331962206256,35.6309010517275));
#237411=CARTESIAN_POINT('Ctrl Pts',(15.0998253017678,10.5101979112733,36.5017331991989));
#237412=CARTESIAN_POINT('Ctrl Pts',(18.3586968205089,-1.19610995664603,
37.3725685216505));
#237413=CARTESIAN_POINT('Ctrl Pts',(13.6078049389176,-12.3818395151268,
38.2433995105524));
#237414=CARTESIAN_POINT('Ctrl Pts',(2.91953515539397,-18.1645095717621,
39.1142258548485));
#237415=CARTESIAN_POINT('Ctrl Pts',(-9.04254222653579,-16.0221923531809,
39.9850598692712));
#237416=CARTESIAN_POINT('Ctrl Pts',(-17.0592816787681,-6.88893851454054,
40.8558949747786));
#237417=CARTESIAN_POINT('Ctrl Pts',(-17.632788631034,5.24985885379222,41.7267225889927));
#237418=CARTESIAN_POINT('Ctrl Pts',(-10.5129664940475,15.0981622688507,
42.5975513658377));
#237419=CARTESIAN_POINT('Ctrl Pts',(1.19387734455422,18.3589605774309,43.4683872287903));
#237420=CARTESIAN_POINT('Ctrl Pts',(12.3797737806612,13.6094758003702,44.3392197968933));
#237421=CARTESIAN_POINT('Ctrl Pts',(18.164191154554,2.92208637154546,45.2100460339578));
#237422=CARTESIAN_POINT('Ctrl Pts',(16.0234204581496,-9.04030409237631,
46.0808780607901));
#237423=CARTESIAN_POINT('Ctrl Pts',(6.891336941679,-17.0583116213063,46.9517140687857));
#237424=CARTESIAN_POINT('Ctrl Pts',(-5.2474039399045,-17.6335234727759,
47.8225434051523));
#237425=CARTESIAN_POINT('Ctrl Pts',(-15.0967330302805,-10.5150646867454,
48.6933705841917));
#237426=CARTESIAN_POINT('Ctrl Pts',(-18.3590385427838,1.19128021229072,
49.5642054407422));
#237427=CARTESIAN_POINT('Ctrl Pts',(-13.6113799060379,12.3779118997536,
50.4350396923051));
#237428=CARTESIAN_POINT('Ctrl Pts',(-2.92425655761718,18.1637243098936,
51.3058667032486));
#237429=CARTESIAN_POINT('Ctrl Pts',(9.03738985215485,16.0248116572514,52.1766963046092));
#237430=CARTESIAN_POINT('Ctrl Pts',(17.0585088934244,6.89340705992617,53.0475333570494));
#237431=CARTESIAN_POINT('Ctrl Pts',(17.6337648989407,-5.2435386499308,53.9183608438835));
#237432=CARTESIAN_POINT('Ctrl Pts',(10.5175707299057,-15.0962737287259,
54.7891919257183));
#237433=CARTESIAN_POINT('Ctrl Pts',(-1.18958487551601,-18.3580701822302,
55.6600227126703));
#237434=CARTESIAN_POINT('Ctrl Pts',(-12.3741983882198,-13.6149046016161,
56.5308597166544));
#237435=CARTESIAN_POINT('Ctrl Pts',(-18.166965961636,-2.92340797337614,
57.4016868522311));
#237436=CARTESIAN_POINT('Ctrl Pts',(-16.2569324033909,7.69982815683697,
58.1757573912005));
#237437=CARTESIAN_POINT('Ctrl Pts',(-10.0788001087295,14.4686493899074,
58.8530741569414));
#237438=CARTESIAN_POINT('Ctrl Pts',(-2.80963146457721,17.4141005485875,
59.4336263861847));
#237439=CARTESIAN_POINT('Ctrl Pts',(5.02703535886559,16.9065014153457,60.0141817098167));
#237440=CARTESIAN_POINT('Ctrl Pts',(11.1040170840109,13.4795407622443,60.5302290767588));
#237441=CARTESIAN_POINT('Ctrl Pts',(14.8982961291636,8.8078400284449,60.9817720752612));
#237442=CARTESIAN_POINT('Ctrl Pts',(17.4914157587991,2.43235805391291,61.4978181291793));
#237443=CARTESIAN_POINT('Ctrl Pts',(16.9255339178645,-6.43977536807426,
62.1428830852546));
#237444=CARTESIAN_POINT('Ctrl Pts',(10.3518184098869,-14.85518744542,62.9169507606214));
#237445=CARTESIAN_POINT('Ctrl Pts',(0.187527476901891,-18.1051507915977,
63.6910255670976));
#237446=CARTESIAN_POINT('Ctrl Pts',(-10.0442857956014,-15.0653716000453,
64.4650974990124));
#237447=CARTESIAN_POINT('Ctrl Pts',(-16.7863131386023,-6.78891350426041,
65.2391671722945));
#237448=CARTESIAN_POINT('Ctrl Pts',(-17.5910666626399,2.66437136792231,
65.9272354803111));
#237449=CARTESIAN_POINT('Ctrl Pts',(-14.7851196222893,9.01187787447091,
66.4432817288303));
#237450=CARTESIAN_POINT('Ctrl Pts',(-10.3229849763867,14.1953075982513,
66.9593287118535));
#237451=CARTESIAN_POINT('Ctrl Pts',(-3.68449675102186,17.4757297050621,
67.4968835252756));
#237452=CARTESIAN_POINT('Ctrl Pts',(5.02453552748359,16.9044873244785,68.1419392132087));
#237453=CARTESIAN_POINT('Ctrl Pts',(11.8603250562158,13.0556408375541,68.7224958717731));
#237454=CARTESIAN_POINT('Ctrl Pts',(16.3508444657491,6.6143473706615,69.3030484516083));
#237455=CARTESIAN_POINT('Ctrl Pts',(17.6012137731974,-1.13349637419407,
69.8836032723672));
#237456=CARTESIAN_POINT('Ctrl Pts',(15.3665833275106,-8.6585921430823,70.4641578028836));
#237457=CARTESIAN_POINT('Ctrl Pts',(10.0881195361108,-14.4679575397221,
71.0447117550316));
#237458=CARTESIAN_POINT('Ctrl Pts',(2.81193995348966,-17.4123838156698,
71.6252656104595));
#237459=CARTESIAN_POINT('Ctrl Pts',(-5.02127954102173,-16.908052112773,
72.2058204777841));
#237460=CARTESIAN_POINT('Ctrl Pts',(-11.8599626823375,-13.0551716114591,
72.7863746182149));
#237461=CARTESIAN_POINT('Ctrl Pts',(-16.3497943747592,-6.61667117540708,
73.3669283407586));
#237462=CARTESIAN_POINT('Ctrl Pts',(-17.6015441884777,1.13227535880778,
73.9474828819438));
#237463=CARTESIAN_POINT('Ctrl Pts',(-15.367264325286,8.65693326808167,74.5280375360318));
#237464=CARTESIAN_POINT('Ctrl Pts',(-10.0895508444781,14.4671703037243,
75.1085910929819));
#237465=CARTESIAN_POINT('Ctrl Pts',(-2.81347792701877,17.4119712859634,
75.6891454166732));
#237466=CARTESIAN_POINT('Ctrl Pts',(5.01958953490645,16.9087425125906,76.2697001577711));
#237467=CARTESIAN_POINT('Ctrl Pts',(11.8589573797471,13.0558710926054,76.8502540995715));
#237468=CARTESIAN_POINT('Ctrl Pts',(16.3487711832153,6.61897650558222,77.4308078713708));
#237469=CARTESIAN_POINT('Ctrl Pts',(17.6024499569688,-1.13217991522877,
78.0113628374363));
#237470=CARTESIAN_POINT('Ctrl Pts',(15.3665038989528,-8.65246666735539,
78.5919167908143));
#237471=CARTESIAN_POINT('Ctrl Pts',(9.50793634568962,-15.1187560850531,
79.2369766664955));
#237472=CARTESIAN_POINT('Ctrl Pts',(0.196707681917419,-18.1075135750251,
79.9465440547623));
#237473=CARTESIAN_POINT('Ctrl Pts',(-10.0409826820526,-15.0678172641015,
80.7206155284866));
#237474=CARTESIAN_POINT('Ctrl Pts',(-15.2813613149588,-8.63444767588727,
81.3226675561788));
#237475=CARTESIAN_POINT('Ctrl Pts',(-16.8716294757277,-3.16205084008731,
81.7527145957999));
#237476=CARTESIAN_POINT('Ctrl Pts',(-17.2682084141462,1.37975078812608,
82.0967429654494));
#237477=CARTESIAN_POINT('Ctrl Pts',(-16.0380021894718,7.02854152055178,
82.5267836644659));
#237478=CARTESIAN_POINT('Ctrl Pts',(-11.3902369554025,13.6624254509653,
83.1288414978701));
#237479=CARTESIAN_POINT('Ctrl Pts',(-2.89383214848814,17.8754890458367,
83.8169043387351));
#237480=CARTESIAN_POINT('Ctrl Pts',(7.68201306702392,16.3969814178653,84.5909752042346));
#237481=CARTESIAN_POINT('Ctrl Pts',(15.5784127036114,9.22308754383483,85.3650512495669));
#237482=CARTESIAN_POINT('Ctrl Pts',(18.1795236713841,-1.59127899903837,
86.1713733398592));
#237483=CARTESIAN_POINT('Ctrl Pts',(13.6241889313968,-12.3660048119441,
87.009950704201));
#237484=CARTESIAN_POINT('Ctrl Pts',(2.93845320169499,-18.1615574938896,
87.8807874292368));
#237485=CARTESIAN_POINT('Ctrl Pts',(-9.02399861327643,-16.0321027457076,
88.7516168544027));
#237486=CARTESIAN_POINT('Ctrl Pts',(-17.0518852507202,-6.90815140318705,
89.6224439797532));
#237487=CARTESIAN_POINT('Ctrl Pts',(-17.6384705157843,5.23021977430074,
90.4932783712557));
#237488=CARTESIAN_POINT('Ctrl Pts',(-10.529841840367,15.0864314682267,91.3641131261823));
#237489=CARTESIAN_POINT('Ctrl Pts',(1.17339641045939,18.3603025071322,92.2349400822225));
#237490=CARTESIAN_POINT('Ctrl Pts',(12.3644701930283,13.6233095834126,93.1057698091364));
#237491=CARTESIAN_POINT('Ctrl Pts',(18.160986016433,2.94237793068512,93.9766055092078));
#237492=CARTESIAN_POINT('Ctrl Pts',(16.0333889097948,-9.02257809523039,
94.8474380078952));
#237493=CARTESIAN_POINT('Ctrl Pts',(6.91060095063849,-17.0503261108419,
95.7182629413178));
#237494=CARTESIAN_POINT('Ctrl Pts',(-5.22796131322845,-17.6398627382407,
96.5890982745541));
#237495=CARTESIAN_POINT('Ctrl Pts',(-15.0844959670401,-10.5309302621842,
97.4599290734289));
#237496=CARTESIAN_POINT('Ctrl Pts',(-18.3613943686232,1.16898414407149,
98.3307677139125));
#237497=CARTESIAN_POINT('Ctrl Pts',(-13.6231559645555,12.366391875571,99.2015734728054));
#237498=CARTESIAN_POINT('Ctrl Pts',(-6.5073901469966,16.2223074518234,99.7821567535914));
#237499=CARTESIAN_POINT('Ctrl Pts',(-2.72994886333781,16.8348591487249,
100.07242000908));
#237500=CARTESIAN_POINT('',(-2.68334901861727,16.8423496400631,2.54));
#237501=CARTESIAN_POINT('Ctrl Pts',(9.41649403559673,12.9380695653398,2.54));
#237502=CARTESIAN_POINT('Ctrl Pts',(7.66876421373479,14.2100898895685,2.54));
#237503=CARTESIAN_POINT('Ctrl Pts',(5.72635152598827,15.1408844537536,2.53999999999999));
#237504=CARTESIAN_POINT('Ctrl Pts',(1.7440808949986,16.2621353820418,2.53999999999999));
#237505=CARTESIAN_POINT('Ctrl Pts',(0.112848933424206,16.4079404309287,
2.54000000548229));
#237506=CARTESIAN_POINT('Ctrl Pts',(-1.57095504219964,16.542471117799,2.54000000548229));
#237507=CARTESIAN_POINT('Ctrl Pts',(-2.00854293923418,16.5738581788401,
2.54000000000362));
#237508=CARTESIAN_POINT('Ctrl Pts',(-2.43337614252943,16.6501233455216,
2.54000000000362));
#237509=CARTESIAN_POINT('Ctrl Pts',(-2.54047380217232,16.6790867320031,
2.54));
#237510=CARTESIAN_POINT('Ctrl Pts',(-2.62979793126959,16.728700518736,2.54));
#237511=CARTESIAN_POINT('Ctrl Pts',(-2.64983083509353,16.7429658987379,
2.53999999999993));
#237512=CARTESIAN_POINT('Ctrl Pts',(-2.67251912133511,16.7693637008157,
2.53999999999993));
#237513=CARTESIAN_POINT('Ctrl Pts',(-2.67921207150155,16.780046349894,2.54));
#237514=CARTESIAN_POINT('Ctrl Pts',(-2.68587994356478,16.7999364040041,
2.54));
#237515=CARTESIAN_POINT('Ctrl Pts',(-2.68723437236074,16.8081227905883,
2.54));
#237516=CARTESIAN_POINT('Ctrl Pts',(-2.6872863189854,16.825304364446,2.54));
#237517=CARTESIAN_POINT('Ctrl Pts',(-2.68586194863314,16.8339402953298,
2.54));
#237518=CARTESIAN_POINT('Ctrl Pts',(-2.68334901861729,16.8423496400631,
2.54));
#237519=CARTESIAN_POINT('',(-13.806753928958,10.0119253542489,99.06));
#237520=CARTESIAN_POINT('Ctrl Pts',(-2.68334900538622,16.8423495565675,
2.54000000091132));
#237521=CARTESIAN_POINT('Ctrl Pts',(1.09283604657018,17.4439047763781,2.83003758807472));
#237522=CARTESIAN_POINT('Ctrl Pts',(9.05500419556278,16.015172013772,3.41038207904074));
#237523=CARTESIAN_POINT('Ctrl Pts',(17.0665193052702,6.87331276917626,4.28096914042521));
#237524=CARTESIAN_POINT('Ctrl Pts',(17.6276281108778,-5.2638983401071,5.15180674730101));
#237525=CARTESIAN_POINT('Ctrl Pts',(10.5006473421636,-15.1073798531972,
6.02264001442536));
#237526=CARTESIAN_POINT('Ctrl Pts',(-1.2094527815757,-18.3577546022171,
6.89347027990798));
#237527=CARTESIAN_POINT('Ctrl Pts',(-12.3909872855389,-13.5992584374532,
7.76429707349994));
#237528=CARTESIAN_POINT('Ctrl Pts',(-18.1667320368624,-2.90678446892224,
8.63513252141727));
#237529=CARTESIAN_POINT('Ctrl Pts',(-16.0157193954798,9.05375583286002,
9.50596634234584));
#237530=CARTESIAN_POINT('Ctrl Pts',(-6.8772249599413,17.0640528208266,10.3767930514577));
#237531=CARTESIAN_POINT('Ctrl Pts',(5.26234013174372,17.6291530081526,11.2476234452035));
#237532=CARTESIAN_POINT('Ctrl Pts',(15.105181802849,10.502328143009,12.1184595625907));
#237533=CARTESIAN_POINT('Ctrl Pts',(18.3587940265937,-1.20662155558634,
12.9892906144654));
#237534=CARTESIAN_POINT('Ctrl Pts',(13.5995744473559,-12.3893554518939,
13.8601168122937));
#237535=CARTESIAN_POINT('Ctrl Pts',(2.91193537604764,-18.1659590043076,
14.7309508570471));
#237536=CARTESIAN_POINT('Ctrl Pts',(-9.05660362503875,-16.0176121945471,
15.6017852911004));
#237537=CARTESIAN_POINT('Ctrl Pts',(-16.163651341004,-7.89387590949342,
16.3758562794051));
#237538=CARTESIAN_POINT('Ctrl Pts',(-17.5948790955317,1.15794142706101,
17.0531675104845));
#237539=CARTESIAN_POINT('Ctrl Pts',(-15.3585494139984,8.67556441299392,
17.6337228797077));
#237540=CARTESIAN_POINT('Ctrl Pts',(-10.0695117771335,14.4809977385201,
18.2142768585125));
#237541=CARTESIAN_POINT('Ctrl Pts',(-2.79113726444826,17.4152859943013,
18.7948307563377));
#237542=CARTESIAN_POINT('Ctrl Pts',(5.04129065131303,16.9023290227062,19.3753849613227));
#237543=CARTESIAN_POINT('Ctrl Pts',(11.8770981250657,13.0403986054671,19.9559400462287));
#237544=CARTESIAN_POINT('Ctrl Pts',(16.3548801264474,6.59755846010442,20.5364930601861));
#237545=CARTESIAN_POINT('Ctrl Pts',(17.7449689335865,-2.01629236361086,
21.181554564967));
#237546=CARTESIAN_POINT('Ctrl Pts',(14.2647768487034,-11.1553164743718,
21.891117971637));
#237547=CARTESIAN_POINT('Ctrl Pts',(5.49678591350714,-17.2521134760095,
22.6651956161728));
#237548=CARTESIAN_POINT('Ctrl Pts',(-5.17135867735942,-17.3514917263447,
23.4392633179579));
#237549=CARTESIAN_POINT('Ctrl Pts',(-14.0527653576115,-11.4213200700393,
24.2133387492419));
#237550=CARTESIAN_POINT('Ctrl Pts',(-17.1519391485457,-3.72441405348,24.8153913421367));
#237551=CARTESIAN_POINT('Ctrl Pts',(-17.0325264602043,3.11271430887683,
25.3314435382899));
#237552=CARTESIAN_POINT('Ctrl Pts',(-14.9020376334541,9.7181642006232,25.8474891757285));
#237553=CARTESIAN_POINT('Ctrl Pts',(-8.01171036787006,16.2380655034697,
26.5355571074003));
#237554=CARTESIAN_POINT('Ctrl Pts',(2.53120159531195,17.9307324035627,27.3096231444014));
#237555=CARTESIAN_POINT('Ctrl Pts',(11.3800859302008,13.7648782789488,28.0191951911889));
#237556=CARTESIAN_POINT('Ctrl Pts',(16.3538175895255,6.59823801599535,28.6642515704274));
#237557=CARTESIAN_POINT('Ctrl Pts',(17.6028264027115,-1.15140360803788,
29.2448077296968));
#237558=CARTESIAN_POINT('Ctrl Pts',(15.3550992906372,-8.66822425924825,
29.8253613125898));
#237559=CARTESIAN_POINT('Ctrl Pts',(9.20084812131108,-15.4568450918555,
30.5026748695529));
#237560=CARTESIAN_POINT('Ctrl Pts',(-1.1951714743614,-18.3620447571746,
31.2767493291453));
#237561=CARTESIAN_POINT('Ctrl Pts',(-12.3855845170325,-13.6043466389019,
32.1475791556816));
#237562=CARTESIAN_POINT('Ctrl Pts',(-18.163767441568,-2.91783310502736,
33.0184057230402));
#237563=CARTESIAN_POINT('Ctrl Pts',(-16.0219073013467,9.04513661551131,
33.8892427099602));
#237564=CARTESIAN_POINT('Ctrl Pts',(-6.8851697367724,17.0598607631405,34.7600738127064));
#237565=CARTESIAN_POINT('Ctrl Pts',(5.25187598910494,17.6331962206256,35.6309010517275));
#237566=CARTESIAN_POINT('Ctrl Pts',(15.0998253017678,10.5101979112733,36.5017331991989));
#237567=CARTESIAN_POINT('Ctrl Pts',(18.3586968205089,-1.19610995664603,
37.3725685216505));
#237568=CARTESIAN_POINT('Ctrl Pts',(13.6078049389176,-12.3818395151268,
38.2433995105524));
#237569=CARTESIAN_POINT('Ctrl Pts',(2.91953515539397,-18.1645095717621,
39.1142258548485));
#237570=CARTESIAN_POINT('Ctrl Pts',(-9.04254222653579,-16.0221923531809,
39.9850598692712));
#237571=CARTESIAN_POINT('Ctrl Pts',(-17.0592816787681,-6.88893851454054,
40.8558949747786));
#237572=CARTESIAN_POINT('Ctrl Pts',(-17.632788631034,5.24985885379222,41.7267225889927));
#237573=CARTESIAN_POINT('Ctrl Pts',(-10.5129664940475,15.0981622688507,
42.5975513658377));
#237574=CARTESIAN_POINT('Ctrl Pts',(1.19387734455422,18.3589605774309,43.4683872287903));
#237575=CARTESIAN_POINT('Ctrl Pts',(12.3797737806612,13.6094758003702,44.3392197968933));
#237576=CARTESIAN_POINT('Ctrl Pts',(18.164191154554,2.92208637154546,45.2100460339578));
#237577=CARTESIAN_POINT('Ctrl Pts',(16.0234204581496,-9.04030409237631,
46.0808780607901));
#237578=CARTESIAN_POINT('Ctrl Pts',(6.891336941679,-17.0583116213063,46.9517140687857));
#237579=CARTESIAN_POINT('Ctrl Pts',(-5.2474039399045,-17.6335234727759,
47.8225434051523));
#237580=CARTESIAN_POINT('Ctrl Pts',(-15.0967330302805,-10.5150646867454,
48.6933705841917));
#237581=CARTESIAN_POINT('Ctrl Pts',(-18.3590385427838,1.19128021229072,
49.5642054407422));
#237582=CARTESIAN_POINT('Ctrl Pts',(-13.6113799060379,12.3779118997536,
50.4350396923051));
#237583=CARTESIAN_POINT('Ctrl Pts',(-2.92425655761718,18.1637243098936,
51.3058667032486));
#237584=CARTESIAN_POINT('Ctrl Pts',(9.03738985215485,16.0248116572514,52.1766963046092));
#237585=CARTESIAN_POINT('Ctrl Pts',(17.0585088934244,6.89340705992617,53.0475333570494));
#237586=CARTESIAN_POINT('Ctrl Pts',(17.6337648989407,-5.2435386499308,53.9183608438835));
#237587=CARTESIAN_POINT('Ctrl Pts',(10.5175707299057,-15.0962737287259,
54.7891919257183));
#237588=CARTESIAN_POINT('Ctrl Pts',(-1.18958487551601,-18.3580701822302,
55.6600227126703));
#237589=CARTESIAN_POINT('Ctrl Pts',(-12.3741983882198,-13.6149046016161,
56.5308597166544));
#237590=CARTESIAN_POINT('Ctrl Pts',(-18.166965961636,-2.92340797337614,
57.4016868522311));
#237591=CARTESIAN_POINT('Ctrl Pts',(-16.2569324033909,7.69982815683697,
58.1757573912005));
#237592=CARTESIAN_POINT('Ctrl Pts',(-10.0788001087295,14.4686493899074,
58.8530741569414));
#237593=CARTESIAN_POINT('Ctrl Pts',(-2.80963146457721,17.4141005485875,
59.4336263861847));
#237594=CARTESIAN_POINT('Ctrl Pts',(5.02703535886559,16.9065014153457,60.0141817098167));
#237595=CARTESIAN_POINT('Ctrl Pts',(11.1040170840109,13.4795407622443,60.5302290767588));
#237596=CARTESIAN_POINT('Ctrl Pts',(14.8982961291636,8.8078400284449,60.9817720752612));
#237597=CARTESIAN_POINT('Ctrl Pts',(17.4914157587991,2.43235805391291,61.4978181291793));
#237598=CARTESIAN_POINT('Ctrl Pts',(16.9255339178645,-6.43977536807426,
62.1428830852546));
#237599=CARTESIAN_POINT('Ctrl Pts',(10.3518184098869,-14.85518744542,62.9169507606214));
#237600=CARTESIAN_POINT('Ctrl Pts',(0.187527476901891,-18.1051507915977,
63.6910255670976));
#237601=CARTESIAN_POINT('Ctrl Pts',(-10.0442857956014,-15.0653716000453,
64.4650974990124));
#237602=CARTESIAN_POINT('Ctrl Pts',(-16.7863131386023,-6.78891350426041,
65.2391671722945));
#237603=CARTESIAN_POINT('Ctrl Pts',(-17.5910666626399,2.66437136792231,
65.9272354803111));
#237604=CARTESIAN_POINT('Ctrl Pts',(-14.7851196222893,9.01187787447091,
66.4432817288303));
#237605=CARTESIAN_POINT('Ctrl Pts',(-10.3229849763867,14.1953075982513,
66.9593287118535));
#237606=CARTESIAN_POINT('Ctrl Pts',(-3.68449675102186,17.4757297050621,
67.4968835252756));
#237607=CARTESIAN_POINT('Ctrl Pts',(5.02453552748359,16.9044873244785,68.1419392132087));
#237608=CARTESIAN_POINT('Ctrl Pts',(11.8603250562158,13.0556408375541,68.7224958717731));
#237609=CARTESIAN_POINT('Ctrl Pts',(16.3508444657491,6.6143473706615,69.3030484516083));
#237610=CARTESIAN_POINT('Ctrl Pts',(17.6012137731974,-1.13349637419407,
69.8836032723672));
#237611=CARTESIAN_POINT('Ctrl Pts',(15.3665833275106,-8.6585921430823,70.4641578028836));
#237612=CARTESIAN_POINT('Ctrl Pts',(10.0881195361108,-14.4679575397221,
71.0447117550316));
#237613=CARTESIAN_POINT('Ctrl Pts',(2.81193995348966,-17.4123838156698,
71.6252656104595));
#237614=CARTESIAN_POINT('Ctrl Pts',(-5.02127954102173,-16.908052112773,
72.2058204777841));
#237615=CARTESIAN_POINT('Ctrl Pts',(-11.8599626823375,-13.0551716114591,
72.7863746182149));
#237616=CARTESIAN_POINT('Ctrl Pts',(-16.3497943747592,-6.61667117540708,
73.3669283407586));
#237617=CARTESIAN_POINT('Ctrl Pts',(-17.6015441884777,1.13227535880778,
73.9474828819438));
#237618=CARTESIAN_POINT('Ctrl Pts',(-15.367264325286,8.65693326808167,74.5280375360318));
#237619=CARTESIAN_POINT('Ctrl Pts',(-10.0895508444781,14.4671703037243,
75.1085910929819));
#237620=CARTESIAN_POINT('Ctrl Pts',(-2.81347792701877,17.4119712859634,
75.6891454166732));
#237621=CARTESIAN_POINT('Ctrl Pts',(5.01958953490645,16.9087425125906,76.2697001577711));
#237622=CARTESIAN_POINT('Ctrl Pts',(11.8589573797471,13.0558710926054,76.8502540995715));
#237623=CARTESIAN_POINT('Ctrl Pts',(16.3487711832153,6.61897650558222,77.4308078713708));
#237624=CARTESIAN_POINT('Ctrl Pts',(17.6024499569688,-1.13217991522877,
78.0113628374363));
#237625=CARTESIAN_POINT('Ctrl Pts',(15.3665038989528,-8.65246666735539,
78.5919167908143));
#237626=CARTESIAN_POINT('Ctrl Pts',(9.50793634568962,-15.1187560850531,
79.2369766664955));
#237627=CARTESIAN_POINT('Ctrl Pts',(0.196707681917419,-18.1075135750251,
79.9465440547623));
#237628=CARTESIAN_POINT('Ctrl Pts',(-10.0409826820526,-15.0678172641015,
80.7206155284866));
#237629=CARTESIAN_POINT('Ctrl Pts',(-15.2813613149588,-8.63444767588727,
81.3226675561788));
#237630=CARTESIAN_POINT('Ctrl Pts',(-16.8716294757277,-3.16205084008731,
81.7527145957999));
#237631=CARTESIAN_POINT('Ctrl Pts',(-17.2682084141462,1.37975078812608,
82.0967429654494));
#237632=CARTESIAN_POINT('Ctrl Pts',(-16.0380021894718,7.02854152055178,
82.5267836644659));
#237633=CARTESIAN_POINT('Ctrl Pts',(-11.3902369554025,13.6624254509653,
83.1288414978701));
#237634=CARTESIAN_POINT('Ctrl Pts',(-2.89383214848814,17.8754890458367,
83.8169043387351));
#237635=CARTESIAN_POINT('Ctrl Pts',(7.68201306702392,16.3969814178653,84.5909752042346));
#237636=CARTESIAN_POINT('Ctrl Pts',(15.5784127036114,9.22308754383483,85.3650512495669));
#237637=CARTESIAN_POINT('Ctrl Pts',(18.1795236713841,-1.59127899903837,
86.1713733398592));
#237638=CARTESIAN_POINT('Ctrl Pts',(13.6241889313968,-12.3660048119441,
87.009950704201));
#237639=CARTESIAN_POINT('Ctrl Pts',(2.93845320169499,-18.1615574938896,
87.8807874292368));
#237640=CARTESIAN_POINT('Ctrl Pts',(-9.02399861327643,-16.0321027457076,
88.7516168544027));
#237641=CARTESIAN_POINT('Ctrl Pts',(-17.0518852507202,-6.90815140318705,
89.6224439797532));
#237642=CARTESIAN_POINT('Ctrl Pts',(-17.6384705157843,5.23021977430074,
90.4932783712557));
#237643=CARTESIAN_POINT('Ctrl Pts',(-10.529841840367,15.0864314682267,91.3641131261823));
#237644=CARTESIAN_POINT('Ctrl Pts',(1.17339641045939,18.3603025071322,92.2349400822225));
#237645=CARTESIAN_POINT('Ctrl Pts',(12.3644701930283,13.6233095834126,93.1057698091364));
#237646=CARTESIAN_POINT('Ctrl Pts',(18.160986016433,2.94237793068512,93.9766055092078));
#237647=CARTESIAN_POINT('Ctrl Pts',(16.0333889097948,-9.02257809523039,
94.8474380078952));
#237648=CARTESIAN_POINT('Ctrl Pts',(6.91060095063849,-17.0503261108419,
95.7182629413178));
#237649=CARTESIAN_POINT('Ctrl Pts',(-5.22796131322845,-17.6398627382407,
96.5890982745541));
#237650=CARTESIAN_POINT('Ctrl Pts',(-15.0844959670401,-10.5309302621842,
97.4599290734289));
#237651=CARTESIAN_POINT('Ctrl Pts',(-18.1835237824395,0.533910858694665,
98.2834984487502));
#237652=CARTESIAN_POINT('Ctrl Pts',(-15.6815305583884,7.41610752100083,
98.8167697804992));
#237653=CARTESIAN_POINT('Ctrl Pts',(-13.8085691340069,10.0132749582439,
99.0597777711611));
#237654=CARTESIAN_POINT('Ctrl Pts',(-13.8067539289581,10.0119253542487,
99.06));
#237655=CARTESIAN_POINT('Ctrl Pts',(-13.8013212620221,10.0018621067095,
99.06));
#237656=CARTESIAN_POINT('Ctrl Pts',(-13.7943577052436,9.99292249236393,
99.06));
#237657=CARTESIAN_POINT('Ctrl Pts',(-13.7775064650285,9.97920827808624,
99.06));
#237658=CARTESIAN_POINT('Ctrl Pts',(-13.7685128390093,9.97453705584977,
99.06));
#237659=CARTESIAN_POINT('Ctrl Pts',(-13.7465196129399,9.96761046721666,
99.06));
#237660=CARTESIAN_POINT('Ctrl Pts',(-13.7335918861781,9.96637195283816,
99.06));
#237661=CARTESIAN_POINT('Ctrl Pts',(-13.6977942349872,9.96730124853503,
99.06));
#237662=CARTESIAN_POINT('Ctrl Pts',(-13.6735745823566,9.97308187172473,
99.06));
#237663=CARTESIAN_POINT('Ctrl Pts',(-13.5971097388408,9.99804667489897,
99.06));
#237664=CARTESIAN_POINT('Ctrl Pts',(-13.5356164342593,10.0313557248942,
99.06));
#237665=CARTESIAN_POINT('Ctrl Pts',(-13.2819762867833,10.1892097924615,
99.06));
#237666=CARTESIAN_POINT('Ctrl Pts',(-13.0161859123396,10.4095932835363,
99.0599999999999));
#237667=CARTESIAN_POINT('Ctrl Pts',(-12.2943942095454,11.0233645613272,
99.0599999999999));
#237668=CARTESIAN_POINT('Ctrl Pts',(-11.8214629547377,11.4334595322554,
99.0600000000036));
#237669=CARTESIAN_POINT('Ctrl Pts',(-10.327608887018,12.6044888090137,99.0600000000036));
#237670=CARTESIAN_POINT('Ctrl Pts',(-9.1025108639778,13.4648297016465,99.0599999996189));
#237671=CARTESIAN_POINT('Ctrl Pts',(-5.9410460070421,14.9947335282563,99.0599999996189));
#237672=CARTESIAN_POINT('Ctrl Pts',(-4.24685859162921,15.5303212442605,
99.06));
#237673=CARTESIAN_POINT('Ctrl Pts',(-2.49012993754233,15.8070635126881,
99.06));
#237674=CARTESIAN_POINT('Ctrl Pts',(-16.0058284763849,-3.33793519269321E-6,
97.2300694678298));
#237675=CARTESIAN_POINT('Ctrl Pts',(-15.9994622787399,-3.22471697185225,
96.9692186638159));
#237676=CARTESIAN_POINT('Ctrl Pts',(-13.8863291575758,-10.043687545685,
96.4180845755001));
#237677=CARTESIAN_POINT('Ctrl Pts',(-4.97988147182821,-16.5286747821918,
95.5766782654745));
#237678=CARTESIAN_POINT('Ctrl Pts',(6.41176382507405,-16.0269283167252,
94.7058429322382));
#237679=CARTESIAN_POINT('Ctrl Pts',(15.0053158007612,-8.53342382137781,
93.8350179988157));
#237680=CARTESIAN_POINT('Ctrl Pts',(17.0522170929352,2.68382935277796,92.9641855001281));
#237681=CARTESIAN_POINT('Ctrl Pts',(11.6587895239515,12.7298812615816,92.0933498000569));
#237682=CARTESIAN_POINT('Ctrl Pts',(1.1786883678058,17.2218024422695,91.2225200731427));
#237683=CARTESIAN_POINT('Ctrl Pts',(-9.81587419055177,14.199604432156,90.3516931171027));
#237684=CARTESIAN_POINT('Ctrl Pts',(-15.2633058687129,6.71805577917031,
89.6448729424678));
#237685=CARTESIAN_POINT('Ctrl Pts',(-15.9990025996268,1.56299791831889,
89.2283311441996));
#237686=CARTESIAN_POINT('Ctrl Pts',(-15.9975963349724,8.3445355051337E-6,
89.1020676167969));
#237687=CARTESIAN_POINT('Ctrl Pts',(-18.8830306352627,0.74191629428856,
2.54));
#237688=CARTESIAN_POINT('Ctrl Pts',(-18.7593985207849,3.8885637303384,2.75556597575494));
#237689=CARTESIAN_POINT('Ctrl Pts',(-16.9085905851799,10.1156488111394,
3.18669792726482));
#237690=CARTESIAN_POINT('Ctrl Pts',(-9.98883499546929,16.9832742399347,
3.83339585452965));
#237691=CARTESIAN_POINT('Ctrl Pts',(-0.626202332932314,19.6928800377523,
4.48009378179447));
#237692=CARTESIAN_POINT('Ctrl Pts',(8.89063431520232,17.5831850169138,5.1267917090593));
#237693=CARTESIAN_POINT('Ctrl Pts',(16.2309757576541,11.1696018553075,5.77348963632412));
#237694=CARTESIAN_POINT('Ctrl Pts',(19.5989393862188,2.02236112340946,6.42018756358894));
#237695=CARTESIAN_POINT('Ctrl Pts',(18.1698465675072,-7.61994217524327,
7.06688549085378));
#237696=CARTESIAN_POINT('Ctrl Pts',(12.2936520283942,-15.3971865159905,
7.71358341811859));
#237697=CARTESIAN_POINT('Ctrl Pts',(3.408494860162,-19.405912425088,8.36028134538342));
#237698=CARTESIAN_POINT('Ctrl Pts',(-6.31089355759659,-18.6649340182322,
9.00697927264824));
#237699=CARTESIAN_POINT('Ctrl Pts',(-14.4856666773154,-13.3556246107519,
9.65367719991308));
#237700=CARTESIAN_POINT('Ctrl Pts',(-19.1149965761692,-4.77745666173041,
10.3003751271779));
#237701=CARTESIAN_POINT('Ctrl Pts',(-19.0658372400909,4.97001645075269,
10.9470730544427));
#237702=CARTESIAN_POINT('Ctrl Pts',(-14.3502178204783,13.5010537916772,
11.5937709817075));
#237703=CARTESIAN_POINT('Ctrl Pts',(-6.12231121039204,18.7276402909182,
12.2404689089724));
#237704=CARTESIAN_POINT('Ctrl Pts',(3.6040619645093,19.3705432153829,12.8871668362372));
#237705=CARTESIAN_POINT('Ctrl Pts',(12.4483228065184,15.2724086121069,13.533864763502));
#237706=CARTESIAN_POINT('Ctrl Pts',(18.2457943693349,7.43627556795358,14.1805626907668));
#237707=CARTESIAN_POINT('Ctrl Pts',(19.5775163673296,-2.21992317777105,
14.8272606180316));
#237708=CARTESIAN_POINT('Ctrl Pts',(16.1175432187483,-11.3327845995756,
15.4739585452965));
#237709=CARTESIAN_POINT('Ctrl Pts',(8.71272065399516,-17.6718902489044,
16.1206564725613));
#237710=CARTESIAN_POINT('Ctrl Pts',(-0.824583914371694,-19.6857122683785,
16.7673543998262));
#237711=CARTESIAN_POINT('Ctrl Pts',(-10.1600674426711,-16.8813576387764,
17.4140523270909));
#237712=CARTESIAN_POINT('Ctrl Pts',(-17.0088235886804,-9.94520619604075,
18.0607502543558));
#237713=CARTESIAN_POINT('Ctrl Pts',(-19.694584993196,-0.574915738306109,
18.7074481816206));
#237714=CARTESIAN_POINT('Ctrl Pts',(-17.5599981032593,8.93608822533211,
19.3541461088854));
#237715=CARTESIAN_POINT('Ctrl Pts',(-11.1275137491134,16.2599398498689,
20.0008440361503));
#237716=CARTESIAN_POINT('Ctrl Pts',(-1.97151468576914,19.6040897774423,
20.6475419634151));
#237717=CARTESIAN_POINT('Ctrl Pts',(7.66702246889438,18.1500405679817,21.2942398906799));
#237718=CARTESIAN_POINT('Ctrl Pts',(15.4290174830635,12.2536780464261,21.9409378179447));
#237719=CARTESIAN_POINT('Ctrl Pts',(19.4146832101911,3.35816646489445,22.5876357452096));
#237720=CARTESIAN_POINT('Ctrl Pts',(18.6485080060638,-6.35927317433725,
23.2343336724744));
#237721=CARTESIAN_POINT('Ctrl Pts',(13.3180170883716,-14.5202488612247,
23.8810315997392));
#237722=CARTESIAN_POINT('Ctrl Pts',(4.72787480070561,-19.1273209317695,
24.527729527004));
#237723=CARTESIAN_POINT('Ctrl Pts',(-5.01943851842374,-19.052885427615,
25.1744274542689));
#237724=CARTESIAN_POINT('Ctrl Pts',(-13.5382191262252,-14.3151608111249,
25.8211253815337));
#237725=CARTESIAN_POINT('Ctrl Pts',(-18.7434528126648,-6.07372890549677,
26.4678233087985));
#237726=CARTESIAN_POINT('Ctrl Pts',(-19.3611325687067,3.65427856286631,
27.1145212360633));
#237727=CARTESIAN_POINT('Ctrl Pts',(-15.2400781811384,12.4878830548195,
27.7612191633282));
#237728=CARTESIAN_POINT('Ctrl Pts',(-7.3889383467623,18.2650156382578,28.407917090593));
#237729=CARTESIAN_POINT('Ctrl Pts',(2.27068114677514,19.5716941854235,29.0546150178578));
#237730=CARTESIAN_POINT('Ctrl Pts',(11.3745400596084,16.0881025789377,29.7013129451226));
#237731=CARTESIAN_POINT('Ctrl Pts',(17.6944233368713,8.66686730795181,30.3480108723874));
#237732=CARTESIAN_POINT('Ctrl Pts',(19.6835079007649,-0.875627134448,30.9947087996523));
#237733=CARTESIAN_POINT('Ctrl Pts',(16.8549553442902,-10.2038074511449,
31.6414067269171));
#237734=CARTESIAN_POINT('Ctrl Pts',(9.90106806911682,-17.0345548004277,
32.2881046541819));
#237735=CARTESIAN_POINT('Ctrl Pts',(0.523844806194124,-19.6960095648099,
32.9348025814468));
#237736=CARTESIAN_POINT('Ctrl Pts',(-8.98159209610406,-17.5367673639488,
33.5815005087115));
#237737=CARTESIAN_POINT('Ctrl Pts',(-16.2887393591598,-11.0853135385255,
34.2281984359765));
#237738=CARTESIAN_POINT('Ctrl Pts',(-19.6091361011031,-1.92067371681709,
34.8748963632412));
#237739=CARTESIAN_POINT('Ctrl Pts',(-18.1300985930488,7.7140606145135,35.5215942905061));
#237740=CARTESIAN_POINT('Ctrl Pts',(-12.2136286711097,15.4607399836588,
36.1682922177709));
#237741=CARTESIAN_POINT('Ctrl Pts',(-3.30781197434867,19.4233258249048,
36.8149901450357));
#237742=CARTESIAN_POINT('Ctrl Pts',(6.40760826641286,18.6319554116645,37.4616880723005));
#237743=CARTESIAN_POINT('Ctrl Pts',(14.554734299014,13.2803206152248,38.1083859995654));
#237744=CARTESIAN_POINT('Ctrl Pts',(19.1395162316946,4.67826084937119,38.7550839268302));
#237745=CARTESIAN_POINT('Ctrl Pts',(19.039805728953,-5.06882668492313,39.401781854095));
#237746=CARTESIAN_POINT('Ctrl Pts',(14.2800074356177,-13.5752935068366,
40.0484797813598));
#237747=CARTESIAN_POINT('Ctrl Pts',(6.025105817824,-18.7591392670901,40.6951777086247));
#237748=CARTESIAN_POINT('Ctrl Pts',(-3.70447061852524,-19.3515917586782,
41.3418756358894));
#237749=CARTESIAN_POINT('Ctrl Pts',(-12.5273593215143,-15.2076452676845,
41.9885735631544));
#237750=CARTESIAN_POINT('Ctrl Pts',(-18.2841141020446,-7.34155144785289,
42.6352714904191));
#237751=CARTESIAN_POINT('Ctrl Pts',(-19.5657404016582,2.32142385035056,
43.281969417684));
#237752=CARTESIAN_POINT('Ctrl Pts',(-16.0585537660096,11.4162190370647,
43.9286673449488));
#237753=CARTESIAN_POINT('Ctrl Pts',(-8.62095568578528,17.716837449776,44.5753652722136));
#237754=CARTESIAN_POINT('Ctrl Pts',(0.926664466433417,19.68117118275,45.2220631994783));
#237755=CARTESIAN_POINT('Ctrl Pts',(10.2474788503854,16.8284397187904,45.8687611267433));
#237756=CARTESIAN_POINT('Ctrl Pts',(17.0601714732824,9.85686336824551,46.515459054008));
#237757=CARTESIAN_POINT('Ctrl Pts',(19.6973017023267,0.472770351836734,
47.1621569812729));
#237758=CARTESIAN_POINT('Ctrl Pts',(17.5134187090004,-9.02703557549732,
47.8088549085377));
#237759=CARTESIAN_POINT('Ctrl Pts',(11.0430387913247,-16.3174293444573,
48.4555528358025));
#237760=CARTESIAN_POINT('Ctrl Pts',(1.86981983342454,-19.6140505747434,
49.1022507630674));
#237761=CARTESIAN_POINT('Ctrl Pts',(-7.76104689149574,-18.1100347129999,
49.7489486903322));
#237762=CARTESIAN_POINT('Ctrl Pts',(-15.4923585276639,-12.17349717248,50.395646617597));
#237763=CARTESIAN_POINT('Ctrl Pts',(-19.4318378389633,-3.25743524237901,
51.0423445448619));
#237764=CARTESIAN_POINT('Ctrl Pts',(-18.6152775377132,6.45590027432036,
51.6890424721267));
#237765=CARTESIAN_POINT('Ctrl Pts',(-13.2425348464246,14.5891218721103,
52.3357403993915));
#237766=CARTESIAN_POINT('Ctrl Pts',(-4.62861544184159,19.1515828392748,
52.9824383266563));
#237767=CARTESIAN_POINT('Ctrl Pts',(5.11818076909871,19.0265980083904,53.6291362539211));
#237768=CARTESIAN_POINT('Ctrl Pts',(13.6122766084245,14.2447580426555,54.275834181186));
#237769=CARTESIAN_POINT('Ctrl Pts',(18.7746995867904,5.97644221789453,54.9225321084508));
#237770=CARTESIAN_POINT('Ctrl Pts',(19.3419208303286,-3.7546377656649,55.5692300357156));
#237771=CARTESIAN_POINT('Ctrl Pts',(15.1751100994241,-12.5667513553987,
56.2159279629805));
#237772=CARTESIAN_POINT('Ctrl Pts',(7.29411518502753,-18.3030896251318,
56.8626258902453));
#237773=CARTESIAN_POINT('Ctrl Pts',(-2.37215094488575,-19.5596550596562,
57.5093238175101));
#237774=CARTESIAN_POINT('Ctrl Pts',(-11.4578212529154,-16.0288969768446,
58.1560217447749));
#237775=CARTESIAN_POINT('Ctrl Pts',(-17.7391324362971,-8.57498609710659,
58.8027196720398));
#237776=CARTESIAN_POINT('Ctrl Pts',(-19.6787021303522,0.977695567612224,
59.4494175993045));
#237777=CARTESIAN_POINT('Ctrl Pts',(-16.8018109404115,10.2910813465217,
60.0961155265695));
#237778=CARTESIAN_POINT('Ctrl Pts',(-9.81259239073258,17.085673435115,60.7428134538342));
#237779=CARTESIAN_POINT('Ctrl Pts',(-0.421692718615061,19.6984613970007,
61.3895113810991));
#237780=CARTESIAN_POINT('Ctrl Pts',(9.07241835793457,17.4899522954372,62.0362093083639));
#237781=CARTESIAN_POINT('Ctrl Pts',(16.3460096128625,11.0006897917479,62.6829072356287));
#237782=CARTESIAN_POINT('Ctrl Pts',(19.6188331653136,1.8189533775356,63.3296051628935));
#237783=CARTESIAN_POINT('Ctrl Pts',(18.0898490627453,-7.80798098391331,
63.9763030901583));
#237784=CARTESIAN_POINT('Ctrl Pts',(12.1332838203763,-15.5238729024768,
64.6230010174232));
#237785=CARTESIAN_POINT('Ctrl Pts',(3.20703660771484,-19.4402191951334,
65.269698944688));
#237786=CARTESIAN_POINT('Ctrl Pts',(-6.50414887334877,-18.5984744963498,
65.9163968719528));
#237787=CARTESIAN_POINT('Ctrl Pts',(-14.6234113492945,-13.2046600360397,
66.5630947992176));
#237788=CARTESIAN_POINT('Ctrl Pts',(-19.1635206733755,-4.57893891192806,
67.2097927264825));
#237789=CARTESIAN_POINT('Ctrl Pts',(-19.0132623547349,5.16750043909805,
67.8564906537473));
#237790=CARTESIAN_POINT('Ctrl Pts',(-14.2094128692518,13.6491681823179,
68.5031885810122));
#237791=CARTESIAN_POINT('Ctrl Pts',(-5.92773843291797,18.7901336671394,
69.1498865082769));
#237792=CARTESIAN_POINT('Ctrl Pts',(3.80477966696587,19.3321198486845,69.7965844355417));
#237793=CARTESIAN_POINT('Ctrl Pts',(12.606058891604,15.1424728951209,70.4432823628066));
#237794=CARTESIAN_POINT('Ctrl Pts',(18.3219420799298,7.24662987724337,71.0899802900714));
#237795=CARTESIAN_POINT('Ctrl Pts',(19.5534382003347,-2.42286208929644,
71.7366782173363));
#237796=CARTESIAN_POINT('Ctrl Pts',(15.9991324108524,-11.4993464274311,
72.383376144601));
#237797=CARTESIAN_POINT('Ctrl Pts',(8.52895885101098,-17.7613081465251,
73.0300740718659));
#237798=CARTESIAN_POINT('Ctrl Pts',(-1.02872009485606,-19.6761007601734,
73.6767719991307));
#237799=CARTESIAN_POINT('Ctrl Pts',(-10.3346146463746,-16.775069188203,
74.3234699263956));
#237800=CARTESIAN_POINT('Ctrl Pts',(-17.1110605144528,-9.76825543425198,
74.9701678536603));
#237801=CARTESIAN_POINT('Ctrl Pts',(-19.6994886410341,-0.370612249970383,
75.6168657809252));
#237802=CARTESIAN_POINT('Ctrl Pts',(-17.4663682810453,9.1177401382662,76.26356370819));
#237803=CARTESIAN_POINT('Ctrl Pts',(-10.9582668245459,16.3744799722041,
76.9102616354549));
#237804=CARTESIAN_POINT('Ctrl Pts',(-1.76807469117163,19.6234838406562,
77.5569595627197));
#237805=CARTESIAN_POINT('Ctrl Pts',(7.85486257618569,18.0695417780114,78.2036574899844));
#237806=CARTESIAN_POINT('Ctrl Pts',(15.5552828961978,12.0929888851893,78.8503554172493));
#237807=CARTESIAN_POINT('Ctrl Pts',(19.4484698370598,3.1566164092321,79.4970533445141));
#237808=CARTESIAN_POINT('Ctrl Pts',(18.5815464005567,-6.55235373907959,
80.143751271779));
#237809=CARTESIAN_POINT('Ctrl Pts',(13.1666964387362,-14.6576025000062,
80.7904491990437));
#237810=CARTESIAN_POINT('Ctrl Pts',(4.52923159365173,-19.1753296537299,
81.4371471263086));
#237811=CARTESIAN_POINT('Ctrl Pts',(-5.21678536330159,-18.9997988576499,
82.0838450535734));
#237812=CARTESIAN_POINT('Ctrl Pts',(-13.6859679804585,-14.1739721530729,
82.7305429808383));
#237813=CARTESIAN_POINT('Ctrl Pts',(-18.8054414043652,-5.87899479035732,
83.3772409081031));
#237814=CARTESIAN_POINT('Ctrl Pts',(-19.322188879636,3.85489598524535,84.0239388353678));
#237815=CARTESIAN_POINT('Ctrl Pts',(-15.1097338742455,12.6452816658962,
84.6706367626329));
#237816=CARTESIAN_POINT('Ctrl Pts',(-7.1990958437452,18.3406713395444,85.3173346898974));
#237817=CARTESIAN_POINT('Ctrl Pts',(2.47355694252155,19.5470898657577,85.9640326171625));
#237818=CARTESIAN_POINT('Ctrl Pts',(11.5407942815674,15.9692602676445,86.610730544427));
#237819=CARTESIAN_POINT('Ctrl Pts',(17.78336443102,8.48287425802182,87.2574284716922));
#237820=CARTESIAN_POINT('Ctrl Pts',(19.6733670903674,-1.07973770715223,
87.9041263989566));
#237821=CARTESIAN_POINT('Ctrl Pts',(16.7482146406549,-10.3780784531057,
88.5508243262219));
#237822=CARTESIAN_POINT('Ctrl Pts',(9.72385279954756,-17.1363325488077,
89.1975222534864));
#237823=CARTESIAN_POINT('Ctrl Pts',(0.319529284133733,-19.700383411168,
89.8442201807513));
#237824=CARTESIAN_POINT('Ctrl Pts',(-9.16300060134071,-17.4426668569594,
90.4909181080161));
#237825=CARTESIAN_POINT('Ctrl Pts',(-16.4028402517816,-10.915770110141,
91.1376160352809));
#237826=CARTESIAN_POINT('Ctrl Pts',(-19.6280025282224,-1.71718424551085,
91.7843139625458));
#237827=CARTESIAN_POINT('Ctrl Pts',(-18.0491130775309,7.90169161008537,
92.4310118898107));
#237828=CARTESIAN_POINT('Ctrl Pts',(-12.0526124742133,15.5865877859174,
93.0777098170754));
#237829=CARTESIAN_POINT('Ctrl Pts',(-3.10617531178468,19.4565907281329,
93.7244077443404));
#237830=CARTESIAN_POINT('Ctrl Pts',(6.60051519615306,18.5644913354939,94.371105671605));
#237831=CARTESIAN_POINT('Ctrl Pts',(14.6916938025933,13.128648349041,95.01780359887));
#237832=CARTESIAN_POINT('Ctrl Pts',(19.1870122729432,4.47948577867686,95.6645015261347));
#237833=CARTESIAN_POINT('Ctrl Pts',(18.9862024865383,-5.26601919679109,
96.3111994533996));
#237834=CARTESIAN_POINT('Ctrl Pts',(14.1384463291919,-13.7227076400656,
96.9578973806644));
#237835=CARTESIAN_POINT('Ctrl Pts',(5.83019131366362,-18.8205592078909,
97.6045953079292));
#237836=CARTESIAN_POINT('Ctrl Pts',(-3.90494593615962,-19.312254428247,
98.2512932351942));
#237837=CARTESIAN_POINT('Ctrl Pts',(-12.6845001964539,-15.0766411481215,
98.8979911624587));
#237838=CARTESIAN_POINT('Ctrl Pts',(-18.3591132360219,-7.15201997078212,
99.5446890897239));
#237839=CARTESIAN_POINT('Ctrl Pts',(-19.5409736560025,2.52529899674431,
100.191387016988));
#237840=CARTESIAN_POINT('Ctrl Pts',(-17.1388974190642,8.56120061704683,
100.622518968498));
#237841=CARTESIAN_POINT('Ctrl Pts',(-15.2877501371462,11.1087344690647,
100.838084944253));
#237842=CARTESIAN_POINT('Ctrl Pts',(-18.8830306352627,0.74191629428856,
1.99567190777109));
#237843=CARTESIAN_POINT('Ctrl Pts',(-18.7593572034428,3.88961532691551,
2.21123788352603));
#237844=CARTESIAN_POINT('Ctrl Pts',(-16.9087501953712,10.1150682410225,
2.64236983503591));
#237845=CARTESIAN_POINT('Ctrl Pts',(-9.98884804095318,16.9836527946939,
3.28906776230074));
#237846=CARTESIAN_POINT('Ctrl Pts',(-0.626223228986202,19.6928299954982,
3.93576568956556));
#237847=CARTESIAN_POINT('Ctrl Pts',(8.89068683881827,17.5833447092368,4.58246361683039));
#237848=CARTESIAN_POINT('Ctrl Pts',(16.2310508458866,11.1696197182453,5.22916154409521));
#237849=CARTESIAN_POINT('Ctrl Pts',(19.5990377262398,2.02238956887753,5.87585947136004));
#237850=CARTESIAN_POINT('Ctrl Pts',(18.1699345163103,-7.6199888398064,6.52255739862486));
#237851=CARTESIAN_POINT('Ctrl Pts',(12.2937128682518,-15.3972573289283,
7.16925532588969));
#237852=CARTESIAN_POINT('Ctrl Pts',(3.408511285382,-19.4060099130469,7.8159532531545));
#237853=CARTESIAN_POINT('Ctrl Pts',(-6.31092435435435,-18.6650243469171,
8.46265118041935));
#237854=CARTESIAN_POINT('Ctrl Pts',(-14.4857377675093,-13.3556906808787,
9.10934910768415));
#237855=CARTESIAN_POINT('Ctrl Pts',(-19.1150902541967,-4.77747978654813,
9.75604703494898));
#237856=CARTESIAN_POINT('Ctrl Pts',(-19.0659307314307,4.97004066765573,
10.4027449622138));
#237857=CARTESIAN_POINT('Ctrl Pts',(-14.3502881654907,13.5011200576694,
11.0494428894786));
#237858=CARTESIAN_POINT('Ctrl Pts',(-6.12234123053862,18.727732068359,11.6961408167435));
#237859=CARTESIAN_POINT('Ctrl Pts',(3.60407963627414,19.3706382013503,12.3428387440083));
#237860=CARTESIAN_POINT('Ctrl Pts',(12.448383835166,15.2724834779188,12.9895366712731));
#237861=CARTESIAN_POINT('Ctrl Pts',(18.245883822708,7.43631203020276,13.6362345985379));
#237862=CARTESIAN_POINT('Ctrl Pts',(19.5776123488012,-2.21993406368045,
14.2829325258027));
#237863=CARTESIAN_POINT('Ctrl Pts',(16.1176222376112,-11.3328401590785,
14.9296304530676));
#237864=CARTESIAN_POINT('Ctrl Pts',(8.71276336936491,-17.6719768886491,
15.5763283803324));
#237865=CARTESIAN_POINT('Ctrl Pts',(-0.82458795698331,-19.6858087802848,
16.2230263075973));
#237866=CARTESIAN_POINT('Ctrl Pts',(-10.1601172539716,-16.8814404023622,
16.869724234862));
#237867=CARTESIAN_POINT('Ctrl Pts',(-17.0089069770256,-9.94525495385595,
17.5164221621269));
#237868=CARTESIAN_POINT('Ctrl Pts',(-19.6946815489105,-0.574918556956774,
18.1631200893917));
#237869=CARTESIAN_POINT('Ctrl Pts',(-17.5600841938288,8.93613203588833,
18.8098180166565));
#237870=CARTESIAN_POINT('Ctrl Pts',(-11.1275683034497,16.2600195666969,
19.4565159439213));
#237871=CARTESIAN_POINT('Ctrl Pts',(-1.9715243514203,19.6041858894905,20.1032138711862));
#237872=CARTESIAN_POINT('Ctrl Pts',(7.66706005764233,18.1501295513243,20.749911798451));
#237873=CARTESIAN_POINT('Ctrl Pts',(15.4290931261776,12.2537381219548,21.3966097257158));
#237874=CARTESIAN_POINT('Ctrl Pts',(19.4147783936397,3.35818292881765,22.0433076529806));
#237875=CARTESIAN_POINT('Ctrl Pts',(18.6485994332216,-6.3593043516446,22.6900055802455));
#237876=CARTESIAN_POINT('Ctrl Pts',(13.3180823819838,-14.5203200489619,
23.3367035075103));
#237877=CARTESIAN_POINT('Ctrl Pts',(4.72789797983369,-19.1274147063807,
23.9834014347751));
#237878=CARTESIAN_POINT('Ctrl Pts',(-5.01946312698746,-19.0529788372949,
24.63009936204));
#237879=CARTESIAN_POINT('Ctrl Pts',(-13.5382854994114,-14.3152309933864,
25.2767972893048));
#237880=CARTESIAN_POINT('Ctrl Pts',(-18.743544705304,-6.07375868288009,
25.9234952165696));
#237881=CARTESIAN_POINT('Ctrl Pts',(-19.3612274896151,3.65429647852491,
26.5701931438344));
#237882=CARTESIAN_POINT('Ctrl Pts',(-15.2401528979485,12.4879442785729,
27.2168910710993));
#237883=CARTESIAN_POINT('Ctrl Pts',(-7.38897457216069,18.2651051852857,
27.8635889983641));
#237884=CARTESIAN_POINT('Ctrl Pts',(2.27069227913615,19.5717901386424,28.5102869256289));
#237885=CARTESIAN_POINT('Ctrl Pts',(11.3745958250277,16.0881814533169,29.1569848528937));
#237886=CARTESIAN_POINT('Ctrl Pts',(17.6945100864833,8.66690979859204,29.8036827801586));
#237887=CARTESIAN_POINT('Ctrl Pts',(19.6836044021677,-0.87563142734372,
30.4503807074233));
#237888=CARTESIAN_POINT('Ctrl Pts',(16.8550379782822,-10.2038574768689,
31.0970786346882));
#237889=CARTESIAN_POINT('Ctrl Pts',(9.90111661061474,-17.0346383149334,
31.743776561953));
#237890=CARTESIAN_POINT('Ctrl Pts',(0.523847374423257,-19.696106127504,
32.3904744892179));
#237891=CARTESIAN_POINT('Ctrl Pts',(-8.98163612973061,-17.5368533406283,
33.0371724164827));
#237892=CARTESIAN_POINT('Ctrl Pts',(-16.2888192171915,-11.0853678859676,
33.6838703437475));
#237893=CARTESIAN_POINT('Ctrl Pts',(-19.6092322378868,-1.92068313321324,
34.3305682710123));
#237894=CARTESIAN_POINT('Ctrl Pts',(-18.1301874786253,7.71409843387344,
34.9772661982772));
#237895=CARTESIAN_POINT('Ctrl Pts',(-12.213688550289,15.4608157822971,35.6239641255419));
#237896=CARTESIAN_POINT('Ctrl Pts',(-3.30782819140191,19.4234210507252,
36.2706620528068));
#237897=CARTESIAN_POINT('Ctrl Pts',(6.40763968069071,18.6320467576707,36.9173599800716));
#237898=CARTESIAN_POINT('Ctrl Pts',(14.5548056558211,13.2803857240243,37.5640579073364));
#237899=CARTESIAN_POINT('Ctrl Pts',(19.1396100660951,4.67828378525928,38.2107558346013));
#237900=CARTESIAN_POINT('Ctrl Pts',(19.0398990745075,-5.06885153561986,
38.8574537618661));
#237901=CARTESIAN_POINT('Ctrl Pts',(14.2800774455345,-13.5753600617857,
39.5041516891309));
#237902=CARTESIAN_POINT('Ctrl Pts',(6.02513535682517,-18.7592312366345,
40.1508496163957));
#237903=CARTESIAN_POINT('Ctrl Pts',(-3.70448878025804,-19.3516866328114,
40.7975475436606));
#237904=CARTESIAN_POINT('Ctrl Pts',(-12.5274207388061,-15.2077198254873,
41.4442454709254));
#237905=CARTESIAN_POINT('Ctrl Pts',(-18.2842037427056,-7.34158744092977,
42.0909433981902));
#237906=CARTESIAN_POINT('Ctrl Pts',(-19.5658363256879,2.32143523148542,
42.737641325455));
#237907=CARTESIAN_POINT('Ctrl Pts',(-16.0586324955212,11.4162750068216,
43.3843392527199));
#237908=CARTESIAN_POINT('Ctrl Pts',(-8.62099795133678,17.7169243092766,
44.0310371799847));
#237909=CARTESIAN_POINT('Ctrl Pts',(0.926669009547451,19.6812676726966,
44.6777351072495));
#237910=CARTESIAN_POINT('Ctrl Pts',(10.2475290902151,16.8285222227855,45.3244330345143));
#237911=CARTESIAN_POINT('Ctrl Pts',(17.0602551133778,9.85691169302312,45.9711309617792));
#237912=CARTESIAN_POINT('Ctrl Pts',(19.6973982713557,0.472772669665572,
46.6178288890439));
#237913=CARTESIAN_POINT('Ctrl Pts',(17.5135045712095,-9.02707983191748,
47.2645268163089));
#237914=CARTESIAN_POINT('Ctrl Pts',(11.0430929315084,-16.317509343146,47.9112247435736));
#237915=CARTESIAN_POINT('Ctrl Pts',(1.86982900050176,-19.614146735621,48.5579226708385));
#237916=CARTESIAN_POINT('Ctrl Pts',(-7.76108494121308,-18.1101235002102,
49.2046205981032));
#237917=CARTESIAN_POINT('Ctrl Pts',(-15.492434481317,-12.1735568549085,
49.8513185253681));
#237918=CARTESIAN_POINT('Ctrl Pts',(-19.4319331065152,-3.25745121245263,
50.4980164526329));
#237919=CARTESIAN_POINT('Ctrl Pts',(-18.6153688019535,6.45593192535714,
51.1447143798978));
#237920=CARTESIAN_POINT('Ctrl Pts',(-13.2425997699736,14.5891933975078,
51.7914123071626));
#237921=CARTESIAN_POINT('Ctrl Pts',(-4.62863813433549,19.1516767328337,
52.4381102344274));
#237922=CARTESIAN_POINT('Ctrl Pts',(5.11820586176138,19.0266912891921,53.0848081616923));
#237923=CARTESIAN_POINT('Ctrl Pts',(13.6123433446889,14.2448278797567,53.731506088957));
#237924=CARTESIAN_POINT('Ctrl Pts',(18.7747916326216,5.976471518315,54.3782040162219));
#237925=CARTESIAN_POINT('Ctrl Pts',(19.3420156570486,-3.75465617334981,
55.0249019434867));
#237926=CARTESIAN_POINT('Ctrl Pts',(15.1751844977184,-12.5668129658159,
55.6715998707515));
#237927=CARTESIAN_POINT('Ctrl Pts',(7.29415094554088,-18.3031793588232,
56.3182977980164));
#237928=CARTESIAN_POINT('Ctrl Pts',(-2.37216257471794,-19.5597509538515,
56.9649957252811));
#237929=CARTESIAN_POINT('Ctrl Pts',(-11.4578774266335,-16.0289755609593,
57.611693652546));
#237930=CARTESIAN_POINT('Ctrl Pts',(-17.7392194051023,-8.57502813728516,
58.2583915798108));
#237931=CARTESIAN_POINT('Ctrl Pts',(-19.678798608194,0.977700360914019,
58.9050895070756));
#237932=CARTESIAN_POINT('Ctrl Pts',(-16.801893313855,10.2911318001192,59.5517874343405));
#237933=CARTESIAN_POINT('Ctrl Pts',(-9.81264049846496,17.0857572002377,
60.1984853616053));
#237934=CARTESIAN_POINT('Ctrl Pts',(-0.421694786028009,19.6985579717152,
60.8451832888701));
#237935=CARTESIAN_POINT('Ctrl Pts',(9.07246283685077,17.4900380425987,61.491881216135));
#237936=CARTESIAN_POINT('Ctrl Pts',(16.3460897516703,11.0007437243092,62.1385791433998));
#237937=CARTESIAN_POINT('Ctrl Pts',(19.6189293496386,1.81896229523225,62.7852770706646));
#237938=CARTESIAN_POINT('Ctrl Pts',(18.0899377509923,-7.80801926373221,
63.4319749979294));
#237939=CARTESIAN_POINT('Ctrl Pts',(12.1333433056527,-15.5239490106339,
64.0786729251942));
#237940=CARTESIAN_POINT('Ctrl Pts',(3.20705233070146,-19.4403145037762,
64.7253708524591));
#237941=CARTESIAN_POINT('Ctrl Pts',(-6.50418076093169,-18.5985656782106,
65.3720687797239));
#237942=CARTESIAN_POINT('Ctrl Pts',(-14.6234830428014,-13.2047247739016,
66.0187667069887));
#237943=CARTESIAN_POINT('Ctrl Pts',(-19.1636146254615,-4.5789613608752,
66.6654646342536));
#237944=CARTESIAN_POINT('Ctrl Pts',(-19.0133555701565,5.16752577355792,
67.3121625615184));
#237945=CARTESIAN_POINT('Ctrl Pts',(-14.2094825330679,13.6492350994489,
67.9588604887831));
#237946=CARTESIAN_POINT('Ctrl Pts',(-5.92776749456069,18.7902257886386,
68.6055584160481));
#237947=CARTESIAN_POINT('Ctrl Pts',(3.8047983204791,19.3322146273537,69.2522563433128));
#237948=CARTESIAN_POINT('Ctrl Pts',(12.6061206947324,15.1425471334062,69.8989542705777));
#237949=CARTESIAN_POINT('Ctrl Pts',(18.3220319060482,7.24666540495276,70.5456521978425));
#237950=CARTESIAN_POINT('Ctrl Pts',(19.5535340640509,-2.42287396774775,
71.1923501251073));
#237951=CARTESIAN_POINT('Ctrl Pts',(15.9992108490418,-11.4994028047327,
71.8390480523721));
#237952=CARTESIAN_POINT('Ctrl Pts',(8.52900066553396,-17.7613952240501,
72.4857459796371));
#237953=CARTESIAN_POINT('Ctrl Pts',(-1.02872513831339,-19.6761972252616,
73.1324439069017));
#237954=CARTESIAN_POINT('Ctrl Pts',(-10.3346653134008,-16.7751514305409,
73.7791418341668));
#237955=CARTESIAN_POINT('Ctrl Pts',(-17.1111444040395,-9.76830332461567,
74.4258397614313));
#237956=CARTESIAN_POINT('Ctrl Pts',(-19.6995852207849,-0.37061406695352,
75.0725376886963));
#237957=CARTESIAN_POINT('Ctrl Pts',(-17.4664539125826,9.11778483937933,
75.7192356159611));
#237958=CARTESIAN_POINT('Ctrl Pts',(-10.9583205491221,16.3745602505923,
76.3659335432259));
#237959=CARTESIAN_POINT('Ctrl Pts',(-1.76808335942777,19.6235800477818,
77.0126314704907));
#237960=CARTESIAN_POINT('Ctrl Pts',(7.85490108584878,18.0696303666988,77.6593293977555));
#237961=CARTESIAN_POINT('Ctrl Pts',(15.5553591583472,12.0930481729136,78.3060273250204));
#237962=CARTESIAN_POINT('Ctrl Pts',(19.4485651861526,3.15663188502612,78.9527252522852));
#237963=CARTESIAN_POINT('Ctrl Pts',(18.5816374994248,-6.55238586299446,
79.5994231795501));
#237964=CARTESIAN_POINT('Ctrl Pts',(13.1667609904761,-14.6576743611399,
80.2461211068149));
#237965=CARTESIAN_POINT('Ctrl Pts',(4.52925379890049,-19.1754236637122,
80.8928190340797));
#237966=CARTESIAN_POINT('Ctrl Pts',(-5.21681093938704,-18.9998920070626,
81.5395169613446));
#237967=CARTESIAN_POINT('Ctrl Pts',(-13.6860350780087,-14.1740416431396,
82.1862148886093));
#237968=CARTESIAN_POINT('Ctrl Pts',(-18.8055336009079,-5.87902361301854,
82.8329128158743));
#237969=CARTESIAN_POINT('Ctrl Pts',(-19.3222836096272,3.85491488444486,
83.4796107431389));
#237970=CARTESIAN_POINT('Ctrl Pts',(-15.1098079520026,12.6453436613533,
84.126308670404));
#237971=CARTESIAN_POINT('Ctrl Pts',(-7.19913113845186,18.34076125742,84.7730065976685));
#237972=CARTESIAN_POINT('Ctrl Pts',(2.473569069592,19.5471856984814,85.4197045249336));
#237973=CARTESIAN_POINT('Ctrl Pts',(11.5408508619144,15.9693385591198,86.0664024521982));
#237974=CARTESIAN_POINT('Ctrl Pts',(17.7834516169959,8.48291584712837,86.7131003794632));
#237975=CARTESIAN_POINT('Ctrl Pts',(19.6734635414229,-1.07974300176722,
87.3597983067279));
#237976=CARTESIAN_POINT('Ctrl Pts',(16.7482967525896,-10.378129331157,88.0064962339929));
#237977=CARTESIAN_POINT('Ctrl Pts',(9.72390046972122,-17.1364165664018,
88.6531941612576));
#237978=CARTESIAN_POINT('Ctrl Pts',(0.319530855651262,-19.7004799871275,
89.2998920885224));
#237979=CARTESIAN_POINT('Ctrl Pts',(-9.16304553425873,-17.4427523885801,
89.9465900157873));
#237980=CARTESIAN_POINT('Ctrl Pts',(-16.4029206494814,-10.9158235939489,
90.5932879430521));
#237981=CARTESIAN_POINT('Ctrl Pts',(-19.6280987967837,-1.71719272882353,
91.2399858703169));
#237982=CARTESIAN_POINT('Ctrl Pts',(-18.049201487849,7.90173047786963,91.8866837975818));
#237983=CARTESIAN_POINT('Ctrl Pts',(-12.0526717197189,15.5866639456188,
92.5333817248466));
#237984=CARTESIAN_POINT('Ctrl Pts',(-3.10619023020466,19.4566866266109,
93.1800796521114));
#237985=CARTESIAN_POINT('Ctrl Pts',(6.60054693878994,18.5645813361417,93.8267775793762));
#237986=CARTESIAN_POINT('Ctrl Pts',(14.6917670601615,13.1287147344211,94.4734755066409));
#237987=CARTESIAN_POINT('Ctrl Pts',(19.1871038925529,4.47950371767203,95.1201734339058));
#237988=CARTESIAN_POINT('Ctrl Pts',(18.9863004428019,-5.26603700532373,
95.7668713611707));
#237989=CARTESIAN_POINT('Ctrl Pts',(14.1385059413935,-13.7227908643999,
96.4135692884355));
#237990=CARTESIAN_POINT('Ctrl Pts',(5.83023921891344,-18.8206197257746,
97.0602672157003));
#237991=CARTESIAN_POINT('Ctrl Pts',(-3.90500356339564,-19.3124123506011,
97.7069651429653));
#237992=CARTESIAN_POINT('Ctrl Pts',(-12.6844856221922,-15.0765889134285,
98.3536630702298));
#237993=CARTESIAN_POINT('Ctrl Pts',(-18.3593578608124,-7.15230916380116,
99.0003609974949));
#237994=CARTESIAN_POINT('Ctrl Pts',(-19.540739536715,2.52585372661834,99.6470589247596));
#237995=CARTESIAN_POINT('Ctrl Pts',(-17.1395160648404,8.56034924175509,
100.07819087627));
#237996=CARTESIAN_POINT('Ctrl Pts',(-15.2877501371462,11.1087344690647,
100.293756852024));
#237997=CARTESIAN_POINT('Ctrl Pts',(-18.415032441141,0.723528595162125,
1.05399245408905));
#237998=CARTESIAN_POINT('Ctrl Pts',(-18.2944772363013,3.79186345147169,
1.26955842984399));
#237999=CARTESIAN_POINT('Ctrl Pts',(-16.4894775737568,9.86512185908208,
1.70069038135387));
#238000=CARTESIAN_POINT('Ctrl Pts',(-9.74126705118446,16.5622424161794,
2.3473883086187));
#238001=CARTESIAN_POINT('Ctrl Pts',(-0.610676020338572,19.2048259936015,
2.99408623588352));
#238002=CARTESIAN_POINT('Ctrl Pts',(8.67027201045437,17.1473527901002,3.64078416314834));
#238003=CARTESIAN_POINT('Ctrl Pts',(15.8286829860856,10.8927682195889,4.28748209041317));
#238004=CARTESIAN_POINT('Ctrl Pts',(19.1131675912509,1.97222998591023,4.93418001767799));
#238005=CARTESIAN_POINT('Ctrl Pts',(17.7194967170662,-7.43107459838717,
5.58087794494282));
#238006=CARTESIAN_POINT('Ctrl Pts',(11.9889465459838,-15.0155597531912,
6.22757587220764));
#238007=CARTESIAN_POINT('Ctrl Pts',(3.32401342368635,-18.9249248862547,
6.87427379947247));
#238008=CARTESIAN_POINT('Ctrl Pts',(-6.15447443951784,-18.20231315243,7.52097172673729));
#238009=CARTESIAN_POINT('Ctrl Pts',(-14.1266309924133,-13.0245975136704,
8.16766965400213));
#238010=CARTESIAN_POINT('Ctrl Pts',(-18.6412202942981,-4.65904471554412,
8.81436758126694));
#238011=CARTESIAN_POINT('Ctrl Pts',(-18.5932793840846,4.8468317524742,9.46106550853178));
#238012=CARTESIAN_POINT('Ctrl Pts',(-13.9945393393071,13.1664223081237,
10.1077634357966));
#238013=CARTESIAN_POINT('Ctrl Pts',(-5.97056616948126,18.2634648600418,
10.7544613630614));
#238014=CARTESIAN_POINT('Ctrl Pts',(3.51473319458824,18.8904330445552,11.4011592903262));
#238015=CARTESIAN_POINT('Ctrl Pts',(12.1397838955145,14.8938730966294,12.0478572175911));
#238016=CARTESIAN_POINT('Ctrl Pts',(17.79356175765,7.25196315716566,12.6945551448559));
#238017=CARTESIAN_POINT('Ctrl Pts',(19.0922762526645,-2.16490109162584,
13.3412530721207));
#238018=CARTESIAN_POINT('Ctrl Pts',(15.7180605481589,-11.0518949510056,
13.9879509993856));
#238019=CARTESIAN_POINT('Ctrl Pts',(8.496770811829,-17.2338821841888,14.6346489266504));
#238020=CARTESIAN_POINT('Ctrl Pts',(-0.804146123106261,-19.1977904554641,
15.2813468539152));
#238021=CARTESIAN_POINT('Ctrl Pts',(-9.9082442696284,-16.4629433841235,
15.92804478118));
#238022=CARTESIAN_POINT('Ctrl Pts',(-16.5872500164706,-9.69870848382727,
16.5747427084449));
#238023=CARTESIAN_POINT('Ctrl Pts',(-19.2064432645477,-0.560666117780739,
17.2214406357097));
#238024=CARTESIAN_POINT('Ctrl Pts',(-17.1247633505542,8.71460208813863,
17.8681385629745));
#238025=CARTESIAN_POINT('Ctrl Pts',(-10.8517118574301,15.8569277961145,
18.5148364902393));
#238026=CARTESIAN_POINT('Ctrl Pts',(-1.92264954912915,19.1181910252806,
19.1615344175041));
#238027=CARTESIAN_POINT('Ctrl Pts',(7.47699086361652,17.7001812700625,19.808232344769));
#238028=CARTESIAN_POINT('Ctrl Pts',(15.0466003228082,11.9499635185019,20.4549302720338));
#238029=CARTESIAN_POINT('Ctrl Pts',(18.9334790098169,3.27493235847284,21.1016281992986));
#238030=CARTESIAN_POINT('Ctrl Pts',(18.1862939031564,-6.20165489493059,
21.7483261265634));
#238031=CARTESIAN_POINT('Ctrl Pts',(12.9879222990724,-14.1603560591195,
22.3950240538282));
#238032=CARTESIAN_POINT('Ctrl Pts',(4.61069167758627,-18.6532391723803,
23.0417219810931));
#238033=CARTESIAN_POINT('Ctrl Pts',(-4.89502881920611,-18.580648595432,
23.6884199083579));
#238034=CARTESIAN_POINT('Ctrl Pts',(-13.2026665015135,-13.9603512354668,
24.3351178356227));
#238035=CARTESIAN_POINT('Ctrl Pts',(-18.2788854475772,-5.92318800665146,
24.9818157628876));
#238036=CARTESIAN_POINT('Ctrl Pts',(-18.8812556520865,3.56370514609968,
25.6285136901524));
#238037=CARTESIAN_POINT('Ctrl Pts',(-14.8623439912266,12.1783636197248,
26.2752116174172));
#238038=CARTESIAN_POINT('Ctrl Pts',(-7.20579921797643,17.8123066164379,
26.921909544682));
#238039=CARTESIAN_POINT('Ctrl Pts',(2.21440099562823,19.0865983768284,27.5686074719469));
#238040=CARTESIAN_POINT('Ctrl Pts',(11.0926154773348,15.6893496117519,28.2153053992117));
#238041=CARTESIAN_POINT('Ctrl Pts',(17.2558567766695,8.45205396757842,28.8620033264765));
#238042=CARTESIAN_POINT('Ctrl Pts',(19.1956407242882,-0.85392420731309,
29.5087012537413));
#238043=CARTESIAN_POINT('Ctrl Pts',(16.4371954858891,-9.95090015659154,
30.1553991810062));
#238044=CARTESIAN_POINT('Ctrl Pts',(9.65566434599305,-16.6123434651859,
30.802097108271));
#238045=CARTESIAN_POINT('Ctrl Pts',(0.510861008397585,-19.2078325273282,
31.4487950355358));
#238046=CARTESIAN_POINT('Ctrl Pts',(-8.75897811904858,-17.1021083986102,
32.0954929628006));
#238047=CARTESIAN_POINT('Ctrl Pts',(-15.8850134928364,-10.810557603574,
32.7421908900655));
#238048=CARTESIAN_POINT('Ctrl Pts',(-19.1231122728798,-1.87306870312335,
33.3888888173303));
#238049=CARTESIAN_POINT('Ctrl Pts',(-17.6807335685609,7.5228631414743,34.0355867445951));
#238050=CARTESIAN_POINT('Ctrl Pts',(-11.9109067902158,15.0775365628003,
34.68228467186));
#238051=CARTESIAN_POINT('Ctrl Pts',(-3.2258259332234,18.9419074123049,35.3289825991247));
#238052=CARTESIAN_POINT('Ctrl Pts',(6.24879197367358,18.1701515744239,35.9756805263896));
#238053=CARTESIAN_POINT('Ctrl Pts',(14.1939867553023,12.9511601549085,36.6223784536544));
#238054=CARTESIAN_POINT('Ctrl Pts',(18.665132204713,4.56230743685391,37.2690763809193));
#238055=CARTESIAN_POINT('Ctrl Pts',(18.5678930846987,-4.94319287131171,
37.915774308184));
#238056=CARTESIAN_POINT('Ctrl Pts',(13.9260691567904,-13.2388219720668,
38.5624722354489));
#238057=CARTESIAN_POINT('Ctrl Pts',(5.87577007044935,-18.2941831041181,
39.2091701627137));
#238058=CARTESIAN_POINT('Ctrl Pts',(-3.61265316250508,-18.8719513165764,
39.8558680899786));
#238059=CARTESIAN_POINT('Ctrl Pts',(-12.2168614442199,-14.8307149463714,
40.5025660172433));
#238060=CARTESIAN_POINT('Ctrl Pts',(-17.8309317137064,-7.15958683088115,
41.1492639445082));
#238061=CARTESIAN_POINT('Ctrl Pts',(-19.0807921610521,2.26388601182166,
41.795961871773));
#238062=CARTESIAN_POINT('Ctrl Pts',(-15.6605331833156,11.1332614171256,
42.4426597990379));
#238063=CARTESIAN_POINT('Ctrl Pts',(-8.40728029163505,17.2777153427666,
43.0893577263027));
#238064=CARTESIAN_POINT('Ctrl Pts',(0.903696549380248,19.1933619231865,
43.7360556535674));
#238065=CARTESIAN_POINT('Ctrl Pts',(9.99348913483535,16.4113370655689,44.3827535808323));
#238066=CARTESIAN_POINT('Ctrl Pts',(16.6373252139245,9.61255528430909,45.0294515080972));
#238067=CARTESIAN_POINT('Ctrl Pts',(19.2090926384661,0.461052464058035,
45.6761494353619));
#238068=CARTESIAN_POINT('Ctrl Pts',(17.0793384536368,-8.80329525540927,
46.3228473626268));
#238069=CARTESIAN_POINT('Ctrl Pts',(10.7693306605378,-15.9129923801838,
46.9695452898916));
#238070=CARTESIAN_POINT('Ctrl Pts',(1.82347526276915,-19.1279049384363,
47.6162432171565));
#238071=CARTESIAN_POINT('Ctrl Pts',(-7.5686848362896,-17.6611669834331,
48.2629411444212));
#238072=CARTESIAN_POINT('Ctrl Pts',(-15.1083714228266,-11.87176997409,48.9096390716861));
#238073=CARTESIAN_POINT('Ctrl Pts',(-18.9502084511507,-3.17669781781692,
49.5563369989509));
#238074=CARTESIAN_POINT('Ctrl Pts',(-18.1538870712658,6.29588703611469,
50.2030349262157));
#238075=CARTESIAN_POINT('Ctrl Pts',(-12.9143109283359,14.2275220124255,
50.8497328534806));
#238076=CARTESIAN_POINT('Ctrl Pts',(-4.51389251958645,18.6768997344155,
51.4964307807454));
#238077=CARTESIAN_POINT('Ctrl Pts',(4.99132368584371,18.555012725162,52.1431287080102));
#238078=CARTESIAN_POINT('Ctrl Pts',(13.2748884260002,13.8916934405073,52.7898266352751));
#238079=CARTESIAN_POINT('Ctrl Pts',(18.3093577522564,5.82831262611037,53.4365245625399));
#238080=CARTESIAN_POINT('Ctrl Pts',(18.8625200878033,-3.66157688776331,
54.0832224898047));
#238081=CARTESIAN_POINT('Ctrl Pts',(14.7989861811544,-12.2552771236635,
54.7299204170695));
#238082=CARTESIAN_POINT('Ctrl Pts',(7.11332630338325,-17.849436917432,55.3766183443344));
#238083=CARTESIAN_POINT('Ctrl Pts',(-2.313355805854,-19.0748576477862,56.0233162715991));
#238084=CARTESIAN_POINT('Ctrl Pts',(-11.1738324978918,-15.6316114548963,
56.670014198864));
#238085=CARTESIAN_POINT('Ctrl Pts',(-17.2994577350967,-8.36245008591318,
57.3167121261288));
#238086=CARTESIAN_POINT('Ctrl Pts',(-19.1909540676866,0.953462815074954,
57.9634100533936));
#238087=CARTESIAN_POINT('Ctrl Pts',(-16.3853682969294,10.0360109177784,
58.6101079806584));
#238088=CARTESIAN_POINT('Ctrl Pts',(-9.56938158868861,16.6621950948203,
59.2568059079233));
#238089=CARTESIAN_POINT('Ctrl Pts',(-0.411240819644173,19.210223589434,
59.9035038351881));
#238090=CARTESIAN_POINT('Ctrl Pts',(8.84755319922325,17.0564536687643,60.5502017624529));
#238091=CARTESIAN_POINT('Ctrl Pts',(15.9408642700357,10.7280313055139,61.1968996897178));
#238092=CARTESIAN_POINT('Ctrl Pts',(19.1325689897213,1.77386956153518,61.8435976169826));
#238093=CARTESIAN_POINT('Ctrl Pts',(17.6414816462449,-7.61445563996496,
62.4902955442474));
#238094=CARTESIAN_POINT('Ctrl Pts',(11.832553333276,-15.1391046955546,63.1369934715123));
#238095=CARTESIAN_POINT('Ctrl Pts',(3.12754834258693,-18.9583820705399,
63.783691398777));
#238096=CARTESIAN_POINT('Ctrl Pts',(-6.34293976559102,-18.1375005030426,
64.4303893260419));
#238097=CARTESIAN_POINT('Ctrl Pts',(-14.2609616050007,-12.8773748671258,
65.0770872533066));
#238098=CARTESIAN_POINT('Ctrl Pts',(-18.6885416823639,-4.46544725132143,
65.7237851805716));
#238099=CARTESIAN_POINT('Ctrl Pts',(-18.5420076034283,5.03942093917481,
66.3704831078363));
#238100=CARTESIAN_POINT('Ctrl Pts',(-13.8572243177567,13.3108656208062,
67.0171810351012));
#238101=CARTESIAN_POINT('Ctrl Pts',(-5.78081599273403,18.3244092899591,
67.663878962366));
#238102=CARTESIAN_POINT('Ctrl Pts',(3.71047599291563,18.8529620291822,68.3105768896308));
#238103=CARTESIAN_POINT('Ctrl Pts',(12.2936103997522,14.7671579089171,68.9572748168957));
#238104=CARTESIAN_POINT('Ctrl Pts',(17.8678221031873,7.06701794653435,69.6039727441605));
#238105=CARTESIAN_POINT('Ctrl Pts',(19.068794876934,-2.36281004509491,70.2506706714253));
#238106=CARTESIAN_POINT('Ctrl Pts',(15.6025846209609,-11.2143284468373,
70.89736859869));
#238107=CARTESIAN_POINT('Ctrl Pts',(8.31756365184695,-17.321083807466,71.5440665259551));
#238108=CARTESIAN_POINT('Ctrl Pts',(-1.00322266977347,-19.1884171739787,
72.1907644532196));
#238109=CARTESIAN_POINT('Ctrl Pts',(-10.0784652195081,-16.3592893545824,
72.8374623804847));
#238110=CARTESIAN_POINT('Ctrl Pts',(-16.6869529406506,-9.52614354942748,
73.4841603077493));
#238111=CARTESIAN_POINT('Ctrl Pts',(-19.2112253726274,-0.36142641008492,
74.1308582350143));
#238112=CARTESIAN_POINT('Ctrl Pts',(-17.0334541978678,8.89175165290423,
74.777556162279));
#238113=CARTESIAN_POINT('Ctrl Pts',(-10.6866598161955,15.9686289749841,
75.4242540895439));
#238114=CARTESIAN_POINT('Ctrl Pts',(-1.72425193296558,19.1371043953742,
76.0709520168087));
#238115=CARTESIAN_POINT('Ctrl Pts',(7.6601752447417,17.6216776893585,76.7176499440735));
#238116=CARTESIAN_POINT('Ctrl Pts',(15.1697361743368,11.793257131463,77.3643478713384));
#238117=CARTESIAN_POINT('Ctrl Pts',(18.9664282155137,3.07837783801008,78.0110457986032));
#238118=CARTESIAN_POINT('Ctrl Pts',(18.1209919799365,-6.38994984572483,
78.657743725868));
#238119=CARTESIAN_POINT('Ctrl Pts',(12.8403522196326,-14.2943053081822,
79.3044416531329));
#238120=CARTESIAN_POINT('Ctrl Pts',(4.41697195780123,-18.7000579702807,
79.9511395803976));
#238121=CARTESIAN_POINT('Ctrl Pts',(-5.08748430790523,-18.5288778069395,
80.5978375076626));
#238122=CARTESIAN_POINT('Ctrl Pts',(-13.346753314574,-13.8226620203126,
81.2445354349272));
#238123=CARTESIAN_POINT('Ctrl Pts',(-18.3393376160278,-5.73328048966957,
81.8912333621923));
#238124=CARTESIAN_POINT('Ctrl Pts',(-18.8432772049668,3.7593501491417,82.5379312894569));
#238125=CARTESIAN_POINT('Ctrl Pts',(-14.7352303436967,12.3318610147908,
83.1846292167218));
#238126=CARTESIAN_POINT('Ctrl Pts',(-7.02066207165413,17.886087147244,83.8313271439867));
#238127=CARTESIAN_POINT('Ctrl Pts',(2.41224839691203,19.0626038894763,84.4780250712515));
#238128=CARTESIAN_POINT('Ctrl Pts',(11.2547489918831,15.5734528762546,85.1247229985163));
#238129=CARTESIAN_POINT('Ctrl Pts',(17.3425934140402,8.27262129210198,85.7714209257811));
#238130=CARTESIAN_POINT('Ctrl Pts',(19.185751259962,-1.05297578059425,86.4181188530459));
#238131=CARTESIAN_POINT('Ctrl Pts',(16.3331004122047,-10.1208517511828,
87.0648167803108));
#238132=CARTESIAN_POINT('Ctrl Pts',(9.48284146058998,-16.711598591682,87.7115147075756));
#238133=CARTESIAN_POINT('Ctrl Pts',(0.311609563685913,-19.2120979678981,
88.3582126348404));
#238134=CARTESIAN_POINT('Ctrl Pts',(-8.93589030604137,-17.0103402222988,
89.0049105621052));
#238135=CARTESIAN_POINT('Ctrl Pts',(-15.9962863346729,-10.6452164175883,
89.65160848937));
#238136=CARTESIAN_POINT('Ctrl Pts',(-19.1415110724714,-1.67462281655554,
90.2983064166349));
#238137=CARTESIAN_POINT('Ctrl Pts',(-17.6017553503231,7.70584355400435,
90.9450043438996));
#238138=CARTESIAN_POINT('Ctrl Pts',(-11.7538814250262,15.200265233489,91.5917022711646));
#238139=CARTESIAN_POINT('Ctrl Pts',(-3.02918704855094,18.9743476676752,
92.2384001984294));
#238140=CARTESIAN_POINT('Ctrl Pts',(6.43691778443333,18.1043599489805,92.8850981256941));
#238141=CARTESIAN_POINT('Ctrl Pts',(14.32755125709,12.8032465479146,93.5317960529591));
#238142=CARTESIAN_POINT('Ctrl Pts',(18.7114517874849,4.36846036822387,94.1784939802237));
#238143=CARTESIAN_POINT('Ctrl Pts',(18.5156169195471,-5.13550033409576,
94.8251919074887));
#238144=CARTESIAN_POINT('Ctrl Pts',(13.7880197316586,-13.3825774187172,
95.4718898347535));
#238145=CARTESIAN_POINT('Ctrl Pts',(5.68568064790515,-18.3540905557785,
96.1185877620183));
#238146=CARTESIAN_POINT('Ctrl Pts',(-3.80814765768264,-18.8335693871531,
96.7652856892832));
#238147=CARTESIAN_POINT('Ctrl Pts',(-12.3701312788179,-14.7029969322971,
97.4119836165479));
#238148=CARTESIAN_POINT('Ctrl Pts',(-17.9040240369911,-6.97467425028768,
98.0586815438128));
#238149=CARTESIAN_POINT('Ctrl Pts',(-19.0567415120163,2.46253992742501,
98.7053794710776));
#238150=CARTESIAN_POINT('Ctrl Pts',(-16.7139342198146,8.34928312370963,
99.1365114225875));
#238151=CARTESIAN_POINT('Ctrl Pts',(-14.9088575962949,10.8334149098838,
99.3520773983424));
#238152=CARTESIAN_POINT('Ctrl Pts',(-17.4492791971585,0.685584046863047,
0.748296288883852));
#238153=CARTESIAN_POINT('Ctrl Pts',(-17.3350417526842,3.59312116433652,
0.963862264638793));
#238154=CARTESIAN_POINT('Ctrl Pts',(-15.6247254287649,9.3476932154906,1.39499421614867));
#238155=CARTESIAN_POINT('Ctrl Pts',(-9.23039999162839,15.6936986176162,
2.0416921434135));
#238156=CARTESIAN_POINT('Ctrl Pts',(-0.578652212984161,18.1976474403367,
2.68839007067832));
#238157=CARTESIAN_POINT('Ctrl Pts',(8.21557634134449,16.2480992149454,3.33508799794315));
#238158=CARTESIAN_POINT('Ctrl Pts',(14.9985759609583,10.321512664769,3.98178592520797));
#238159=CARTESIAN_POINT('Ctrl Pts',(18.1108124889026,1.86880203275593,4.62848385247281));
#238160=CARTESIAN_POINT('Ctrl Pts',(16.7902297746513,-7.04136642776477,
5.27518177973761));
#238161=CARTESIAN_POINT('Ctrl Pts',(11.3602080867401,-14.2280954779978,
5.92187970700246));
#238162=CARTESIAN_POINT('Ctrl Pts',(3.14969154623058,-17.9324418411203,
6.56857763426727));
#238163=CARTESIAN_POINT('Ctrl Pts',(-5.83171419171362,-17.2477257738624,
7.21527556153211));
#238164=CARTESIAN_POINT('Ctrl Pts',(-13.3857855003416,-12.3415462234314,
7.86197348879692));
#238165=CARTESIAN_POINT('Ctrl Pts',(-17.66361535539,-4.41470954585985,8.50867141606175));
#238166=CARTESIAN_POINT('Ctrl Pts',(-17.6181886251795,4.59264844927229,
9.15536934332657));
#238167=CARTESIAN_POINT('Ctrl Pts',(-13.2606211449829,12.4759332165299,
9.80206727059139));
#238168=CARTESIAN_POINT('Ctrl Pts',(-5.65745067330532,17.3056706184877,
10.4487651978562));
#238169=CARTESIAN_POINT('Ctrl Pts',(3.33040939728432,17.8997586018178,11.0954631251211));
#238170=CARTESIAN_POINT('Ctrl Pts',(11.5031349819975,14.1127909770808,11.7421610523859));
#238171=CARTESIAN_POINT('Ctrl Pts',(16.8604107349442,6.87164712376514,12.3888589796507));
#238172=CARTESIAN_POINT('Ctrl Pts',(18.0910165074024,-2.05136678688077,
13.0355569069155));
#238173=CARTESIAN_POINT('Ctrl Pts',(14.8937554160013,-10.4722983969297,
13.6822548341804));
#238174=CARTESIAN_POINT('Ctrl Pts',(8.05117310174476,-16.3300825400073,
14.3289527614452));
#238175=CARTESIAN_POINT('Ctrl Pts',(-0.761974140479773,-18.1909972095109,
14.97565068871));
#238176=CARTESIAN_POINT('Ctrl Pts',(-9.38862439812896,-15.5995742247812,
15.6223486159748));
#238177=CARTESIAN_POINT('Ctrl Pts',(-15.7173618215911,-9.19007733596293,
16.2690465432396));
#238178=CARTESIAN_POINT('Ctrl Pts',(-18.1991962377751,-0.531263001738566,
16.9157444705045));
#238179=CARTESIAN_POINT('Ctrl Pts',(-16.2266862453109,8.25758061248885,
17.5624423977693));
#238180=CARTESIAN_POINT('Ctrl Pts',(-10.2826135421804,15.0253400233854,
18.2091403250341));
#238181=CARTESIAN_POINT('Ctrl Pts',(-1.82181968619129,18.1155722268782,
18.8558382522989));
#238182=CARTESIAN_POINT('Ctrl Pts',(7.08487366040224,16.7719274173291,19.5025361795638));
#238183=CARTESIAN_POINT('Ctrl Pts',(14.2575087023848,11.3232693899605,20.1492341068286));
#238184=CARTESIAN_POINT('Ctrl Pts',(17.940547097519,3.10318448014258,20.7959320340934));
#238185=CARTESIAN_POINT('Ctrl Pts',(17.2325467564481,-5.87642036983122,
21.4426299613582));
#238186=CARTESIAN_POINT('Ctrl Pts',(12.3067943078295,-13.4177419091626,
22.0893278886231));
#238187=CARTESIAN_POINT('Ctrl Pts',(4.36889232829244,-17.6750039292757,
22.7360258158879));
#238188=CARTESIAN_POINT('Ctrl Pts',(-4.63831792504408,-17.6062202332682,
23.3827237431527));
#238189=CARTESIAN_POINT('Ctrl Pts',(-12.5102766406758,-13.2282259751596,
24.0294216704175));
#238190=CARTESIAN_POINT('Ctrl Pts',(-17.3202825055226,-5.61255717164773,
24.6761195976824));
#238191=CARTESIAN_POINT('Ctrl Pts',(-17.8910624989163,3.37681310350423,
25.3228175249472));
#238192=CARTESIAN_POINT('Ctrl Pts',(-14.0829153593948,11.539691462784,25.969515452212));
#238193=CARTESIAN_POINT('Ctrl Pts',(-6.82790416797369,16.8781725535999,
26.6162133794768));
#238194=CARTESIAN_POINT('Ctrl Pts',(2.09827075807159,18.0856363974826,27.2629113067417));
#238195=CARTESIAN_POINT('Ctrl Pts',(10.5108834093622,14.8665501724819,27.9096092340064));
#238196=CARTESIAN_POINT('Ctrl Pts',(16.3509047148368,8.00880135116693,28.5563071612713));
#238197=CARTESIAN_POINT('Ctrl Pts',(18.1889602171151,-0.80914170349088,
29.2030050885361));
#238198=CARTESIAN_POINT('Ctrl Pts',(15.5751766282794,-9.42904327458651,
29.849703015801));
#238199=CARTESIAN_POINT('Ctrl Pts',(9.14929056975239,-15.7411392899741,
30.4964009430657));
#238200=CARTESIAN_POINT('Ctrl Pts',(0.484069830837256,-18.2005126431922,
31.1430988703307));
#238201=CARTESIAN_POINT('Ctrl Pts',(-8.29962942306862,-16.2052193911671,
31.7897967975954));
#238202=CARTESIAN_POINT('Ctrl Pts',(-15.051952816764,-10.2436175484073,
32.4364947248603));
#238203=CARTESIAN_POINT('Ctrl Pts',(-18.1202353885864,-1.77483901758624,
33.0831926521251));
#238204=CARTESIAN_POINT('Ctrl Pts',(-16.7534996152045,7.12834024997891,
33.7298905793899));
#238205=CARTESIAN_POINT('Ctrl Pts',(-11.2862609208391,14.2868225474689,
34.3765885066547));
#238206=CARTESIAN_POINT('Ctrl Pts',(-3.05665335215918,17.9485334877493,
35.0232864339196));
#238207=CARTESIAN_POINT('Ctrl Pts',(5.92108543010834,17.217250982822,35.6699843611844));
#238208=CARTESIAN_POINT('Ctrl Pts',(13.4496089045773,12.2719600875345,36.3166822884492));
#238209=CARTESIAN_POINT('Ctrl Pts',(17.6862732531325,4.32304551117095,36.963380215714));
#238210=CARTESIAN_POINT('Ctrl Pts',(17.5941336621237,-4.68395610093136,
37.6100781429788));
#238211=CARTESIAN_POINT('Ctrl Pts',(13.1957417578228,-12.5445360032557,
38.2567760702437));
#238212=CARTESIAN_POINT('Ctrl Pts',(5.56762598297079,-17.3347779042558,
38.9034739975085));
#238213=CARTESIAN_POINT('Ctrl Pts',(-3.42319413010772,-17.8822461123798,
39.5501719247733));
#238214=CARTESIAN_POINT('Ctrl Pts',(-11.5761703388081,-14.0529450423399,
40.1968698520382));
#238215=CARTESIAN_POINT('Ctrl Pts',(-16.8958208914763,-6.78411530557065,
40.843567779303));
#238216=CARTESIAN_POINT('Ctrl Pts',(-18.0801346781452,2.14516062248476,
41.4902657065678));
#238217=CARTESIAN_POINT('Ctrl Pts',(-14.8392449692873,10.5493977466777,
42.1369636338326));
#238218=CARTESIAN_POINT('Ctrl Pts',(-7.966375749323,16.3716169481431,42.7836615610975));
#238219=CARTESIAN_POINT('Ctrl Pts',(0.856303825494287,18.1868009235976,
43.4303594883623));
#238220=CARTESIAN_POINT('Ctrl Pts',(9.46939875123301,15.5506743058387,44.0770574156271));
#238221=CARTESIAN_POINT('Ctrl Pts',(15.7648109162817,9.10844228449695,44.7237553428919));
#238222=CARTESIAN_POINT('Ctrl Pts',(18.2017066700906,0.436873405123879,
45.3704532701568));
#238223=CARTESIAN_POINT('Ctrl Pts',(16.1836435745942,-8.34162242771895,
46.0171511974216));
#238224=CARTESIAN_POINT('Ctrl Pts',(10.2045526775061,-15.0784644021906,
46.6638491246865));
#238225=CARTESIAN_POINT('Ctrl Pts',(1.72784641512046,-18.1247767115041,
47.3105470519512));
#238226=CARTESIAN_POINT('Ctrl Pts',(-7.17175890924886,-16.7349591640893,
47.9572449792161));
#238227=CARTESIAN_POINT('Ctrl Pts',(-14.3160403292755,-11.2491765639394,
48.6039429064808));
#238228=CARTESIAN_POINT('Ctrl Pts',(-17.9563991936925,-3.01010167151955,
49.2506408337457));
#238229=CARTESIAN_POINT('Ctrl Pts',(-17.201839441986,5.96571067755216,49.8973387610105));
#238230=CARTESIAN_POINT('Ctrl Pts',(-12.2370433517096,13.4813854660605,
50.5440366882754));
#238231=CARTESIAN_POINT('Ctrl Pts',(-4.27716962628951,17.6974236561165,
51.1907346155402));
#238232=CARTESIAN_POINT('Ctrl Pts',(4.72956278232918,17.5819287896446,51.837432542805));
#238233=CARTESIAN_POINT('Ctrl Pts',(12.5787110175305,13.1631688135336,52.4841304700698));
#238234=CARTESIAN_POINT('Ctrl Pts',(17.3491567455386,5.52265735808944,53.1308283973347));
#238235=CARTESIAN_POINT('Ctrl Pts',(17.8733094872671,-3.46955213946916,
53.7775263245994));
#238236=CARTESIAN_POINT('Ctrl Pts',(14.0228802345765,-11.6125713777289,
54.4242242518643));
#238237=CARTESIAN_POINT('Ctrl Pts',(6.74028082740096,-16.9133556234089,
55.0709221791292));
#238238=CARTESIAN_POINT('Ctrl Pts',(-2.19203606303541,-18.074511389647,
55.7176201063939));
#238239=CARTESIAN_POINT('Ctrl Pts',(-10.5878411508142,-14.8118399883759,
56.3643180336588));
#238240=CARTESIAN_POINT('Ctrl Pts',(-16.3922191002045,-7.92389658230208,
57.0110159609236));
#238241=CARTESIAN_POINT('Ctrl Pts',(-18.1845193437053,0.903460189789511,
57.6577138881884));
#238242=CARTESIAN_POINT('Ctrl Pts',(-15.5260674220959,9.50969055651429,
58.3044118154533));
#238243=CARTESIAN_POINT('Ctrl Pts',(-9.06753275491436,15.7883765414523,
58.9511097427181));
#238244=CARTESIAN_POINT('Ctrl Pts',(-0.38967404191396,18.2027783103895,
59.5978076699829));
#238245=CARTESIAN_POINT('Ctrl Pts',(8.38355934406815,16.161958940692,60.2445055972478));
#238246=CARTESIAN_POINT('Ctrl Pts',(15.104874601411,10.1654191921325,60.8912035245125));
#238247=CARTESIAN_POINT('Ctrl Pts',(18.1291961650921,1.68084219477446,61.5379014517774));
#238248=CARTESIAN_POINT('Ctrl Pts',(16.7163061886497,-7.21512934627224,
62.1845993790423));
#238249=CARTESIAN_POINT('Ctrl Pts',(11.2120165686125,-14.3451618513451,
62.831297306307));
#238250=CARTESIAN_POINT('Ctrl Pts',(2.96352975123354,-17.9641441624609,
63.4779952335719));
#238251=CARTESIAN_POINT('Ctrl Pts',(-6.01029581210663,-17.1863122375657,
64.1246931608366));
#238252=CARTESIAN_POINT('Ctrl Pts',(-13.5130713799491,-12.202044335132,
64.7713910881016));
#238253=CARTESIAN_POINT('Ctrl Pts',(-17.7084550632534,-4.23126498211346,
65.4180890153663));
#238254=CARTESIAN_POINT('Ctrl Pts',(-17.5696056978953,4.77513766258233,
66.0647869426312));
#238255=CARTESIAN_POINT('Ctrl Pts',(-13.1305073613094,12.6128014537107,
66.7114848698959));
#238256=CARTESIAN_POINT('Ctrl Pts',(-5.47765159936859,17.363418932689,67.3581827971608));
#238257=CARTESIAN_POINT('Ctrl Pts',(3.51588681988139,17.8642526836672,68.0048807244256));
#238258=CARTESIAN_POINT('Ctrl Pts',(11.648894334789,13.9927211382578,68.6515786516905));
#238259=CARTESIAN_POINT('Ctrl Pts',(16.9307766314956,6.69640102820369,69.2982765789553));
#238260=CARTESIAN_POINT('Ctrl Pts',(18.0687665697986,-2.23889676453741,
69.9449745062201));
#238261=CARTESIAN_POINT('Ctrl Pts',(14.7843354140164,-10.6262133632817,
70.5916724334849));
#238262=CARTESIAN_POINT('Ctrl Pts',(7.8813641357302,-16.4127110324941,71.2383703607497));
#238263=CARTESIAN_POINT('Ctrl Pts',(-0.950610479301637,-18.1821154927794,
71.8850682880146));
#238264=CARTESIAN_POINT('Ctrl Pts',(-9.5499184195119,-15.5013561425055,
72.5317662152794));
#238265=CARTESIAN_POINT('Ctrl Pts',(-15.8118360070329,-9.02656225607647,
73.1784641425442));
#238266=CARTESIAN_POINT('Ctrl Pts',(-18.2037275568831,-0.342472058571684,
73.8251620698091));
#238267=CARTESIAN_POINT('Ctrl Pts',(-16.1401656352661,8.42543989013631,
74.4718599970738));
#238268=CARTESIAN_POINT('Ctrl Pts',(-10.1262173554162,15.1311832368455,
75.1185579243387));
#238269=CARTESIAN_POINT('Ctrl Pts',(-1.63382667260032,18.1334937196345,
75.7652558516035));
#238270=CARTESIAN_POINT('Ctrl Pts',(7.25845126943027,16.6975408143066,76.4119537788684));
#238271=CARTESIAN_POINT('Ctrl Pts',(14.3741869178674,11.1747811847184,77.0586517061331));
#238272=CARTESIAN_POINT('Ctrl Pts',(17.9717683419781,2.91693790444658,77.705349633398));
#238273=CARTESIAN_POINT('Ctrl Pts',(17.1706694739646,-6.05484053398589,
78.3520475606628));
#238274=CARTESIAN_POINT('Ctrl Pts',(12.1669632731316,-13.5446664331891,
78.9987454879276));
#238275=CARTESIAN_POINT('Ctrl Pts',(4.18533188730212,-17.7193674003709,
79.6454434151925));
#238276=CARTESIAN_POINT('Ctrl Pts',(-4.82068043525099,-17.5571644697316,
80.2921413424572));
#238277=CARTESIAN_POINT('Ctrl Pts',(-12.6468070825724,-13.0977576207698,
80.9388392697222));
#238278=CARTESIAN_POINT('Ctrl Pts',(-17.3775643698151,-5.43260900940888,
81.5855371969869));
#238279=CARTESIAN_POINT('Ctrl Pts',(-17.8550757624656,3.56219785976661,
82.2322351242518));
#238280=CARTESIAN_POINT('Ctrl Pts',(-13.9624679561939,11.6851389658113,
82.8789330515166));
#238281=CARTESIAN_POINT('Ctrl Pts',(-6.6524762029764,16.9480837984895,83.5256309787814));
#238282=CARTESIAN_POINT('Ctrl Pts',(2.2857424118116,18.0629002574462,84.1723289060463));
#238283=CARTESIAN_POINT('Ctrl Pts',(10.6645141262524,14.7567314307117,84.819026833311));
#238284=CARTESIAN_POINT('Ctrl Pts',(16.4330926068609,7.83877869645823,85.465724760576));
#238285=CARTESIAN_POINT('Ctrl Pts',(18.1795893877102,-0.997754378721944,
86.1124226878406));
#238286=CARTESIAN_POINT('Ctrl Pts',(15.4765406317762,-9.59008206630183,
86.7591206151056));
#238287=CARTESIAN_POINT('Ctrl Pts',(8.98553106634731,-15.8351891621249,
87.4058185423704));
#238288=CARTESIAN_POINT('Ctrl Pts',(0.295267766740027,-18.2045543895684,
88.0525164696351));
#238289=CARTESIAN_POINT('Ctrl Pts',(-8.46726377289609,-16.1182638319724,
88.6992143969001));
#238290=CARTESIAN_POINT('Ctrl Pts',(-15.1573901543482,-10.0869473769492,
89.3459123241648));
#238291=CARTESIAN_POINT('Ctrl Pts',(-18.1376693009355,-1.58680027224098,
89.9926102514297));
#238292=CARTESIAN_POINT('Ctrl Pts',(-16.6786632574321,7.30172460150286,
90.6393081786945));
#238293=CARTESIAN_POINT('Ctrl Pts',(-11.1374704830367,14.4031149074414,
91.2860061059593));
#238294=CARTESIAN_POINT('Ctrl Pts',(-2.87032680201455,17.9792725296628,
91.9327040332242));
#238295=CARTESIAN_POINT('Ctrl Pts',(6.09934525564496,17.1549095665536,92.5794019604889));
#238296=CARTESIAN_POINT('Ctrl Pts',(13.5761689957385,12.1318037661638,93.2260998877538));
#238297=CARTESIAN_POINT('Ctrl Pts',(17.730163416674,4.13936395151417,93.8727978150185));
#238298=CARTESIAN_POINT('Ctrl Pts',(17.5445995687717,-4.86617745536424,
94.5194957422835));
#238299=CARTESIAN_POINT('Ctrl Pts',(13.0649310022773,-12.6807542343331,
95.1661936695482));
#238300=CARTESIAN_POINT('Ctrl Pts',(5.38750760881347,-17.3915400787452,
95.8128915968131));
#238301=CARTESIAN_POINT('Ctrl Pts',(-3.60844056153787,-17.8458841034289,
96.4595895240779));
#238302=CARTESIAN_POINT('Ctrl Pts',(-11.7213936581875,-13.9319109046887,
97.1062874513427));
#238303=CARTESIAN_POINT('Ctrl Pts',(-16.9650972567784,-6.60892845884035,
97.7529853786076));
#238304=CARTESIAN_POINT('Ctrl Pts',(-18.0573085430968,2.33345695366877,
98.3996833058723));
#238305=CARTESIAN_POINT('Ctrl Pts',(-15.837461899678,7.91132055001916,98.8308152573823));
#238306=CARTESIAN_POINT('Ctrl Pts',(-14.1269812877021,10.2652700735351,
99.0463812331372));
#238307=CARTESIAN_POINT('Ctrl Pts',(-17.0416191523189,0.66956704007855,
0.763182400841162));
#238308=CARTESIAN_POINT('Ctrl Pts',(-16.9300432379108,3.50936369388704,
0.978748376596104));
#238309=CARTESIAN_POINT('Ctrl Pts',(-15.2597200481697,9.12920377283752,
1.40988032810599));
#238310=CARTESIAN_POINT('Ctrl Pts',(-9.01475642634709,15.3271207968005,
2.05657825537081));
#238311=CARTESIAN_POINT('Ctrl Pts',(-0.56513712635713,17.7724946857298,
2.70327618263564));
#238312=CARTESIAN_POINT('Ctrl Pts',(8.023648690125,15.8685302338831,3.34997410990046));
#238313=CARTESIAN_POINT('Ctrl Pts',(14.6481840057988,10.0803787579375,3.99667203716529));
#238314=CARTESIAN_POINT('Ctrl Pts',(17.6877148197603,1.82514707089656,4.64336996443011));
#238315=CARTESIAN_POINT('Ctrl Pts',(16.3979824658702,-6.87687029807023,
5.29006789169494));
#238316=CARTESIAN_POINT('Ctrl Pts',(11.0948152288539,-13.895703168152,5.93676581895976));
#238317=CARTESIAN_POINT('Ctrl Pts',(3.0761095722127,-17.5135112175283,6.58346374622458));
#238318=CARTESIAN_POINT('Ctrl Pts',(-5.69547582677466,-16.8447906051629,
7.23016167348941));
#238319=CARTESIAN_POINT('Ctrl Pts',(-13.0730717674766,-12.053227712968,
7.87685960075424));
#238320=CARTESIAN_POINT('Ctrl Pts',(-17.2509645321784,-4.31157468938704,
8.52355752801905));
#238321=CARTESIAN_POINT('Ctrl Pts',(-17.2065990540194,4.48535667660897,
9.1702554552839));
#238322=CARTESIAN_POINT('Ctrl Pts',(-12.9508314408351,12.1844751150844,
9.81695338254869));
#238323=CARTESIAN_POINT('Ctrl Pts',(-5.52528341423318,16.9013819669107,
10.4636513098135));
#238324=CARTESIAN_POINT('Ctrl Pts',(3.25260561118987,17.4815910976516,11.1103492370784));
#238325=CARTESIAN_POINT('Ctrl Pts',(11.2344030177898,13.7830931979792,11.7570471643432));
#238326=CARTESIAN_POINT('Ctrl Pts',(16.4665240860795,6.71111425854001,12.403745091608));
#238327=CARTESIAN_POINT('Ctrl Pts',(17.668380903714,-2.00344351887737,13.0504430188728));
#238328=CARTESIAN_POINT('Ctrl Pts',(14.5458130376607,-10.2276484538758,
13.6971409461377));
#238329=CARTESIAN_POINT('Ctrl Pts',(7.86308458816221,-15.9485852213265,
14.3438388734025));
#238330=CARTESIAN_POINT('Ctrl Pts',(-0.744173183811355,-17.7660258938182,
14.9905368006673));
#238331=CARTESIAN_POINT('Ctrl Pts',(-9.16929084447614,-15.2351427697674,
15.6372347279321));
#238332=CARTESIAN_POINT('Ctrl Pts',(-15.3501786564907,-8.97538216496417,
16.283932655197));
#238333=CARTESIAN_POINT('Ctrl Pts',(-17.7740333794863,-0.51885183295689,
16.9306305824618));
#238334=CARTESIAN_POINT('Ctrl Pts',(-15.8476044323288,8.06467008337368,
17.5773285097266));
#238335=CARTESIAN_POINT('Ctrl Pts',(-10.0423949464161,14.6743236143262,
18.2240264369914));
#238336=CARTESIAN_POINT('Ctrl Pts',(-1.77925901181032,17.6923629616509,
18.8707243642562));
#238337=CARTESIAN_POINT('Ctrl Pts',(6.91935947523036,16.3801078827398,19.5174222915211));
#238338=CARTESIAN_POINT('Ctrl Pts',(13.9244300832636,11.0587393790679,20.1641202187859));
#238339=CARTESIAN_POINT('Ctrl Pts',(17.5214267043101,3.03068903769876,20.8108181460507));
#238340=CARTESIAN_POINT('Ctrl Pts',(16.8299664040602,-5.73913762127973,
21.4575160733156));
#238341=CARTESIAN_POINT('Ctrl Pts',(12.0192875533588,-13.1042816097429,
22.1042140005804));
#238342=CARTESIAN_POINT('Ctrl Pts',(4.26682788953437,-17.2620870568672,
22.7509119278452));
#238343=CARTESIAN_POINT('Ctrl Pts',(-4.52995926563392,-17.1949102600005,
23.39760985511));
#238344=CARTESIAN_POINT('Ctrl Pts',(-12.2180162075747,-12.9191930765513,
24.0443077823748));
#238345=CARTESIAN_POINT('Ctrl Pts',(-16.9156525031741,-5.48143869706046,
24.6910057096397));
#238346=CARTESIAN_POINT('Ctrl Pts',(-17.4730981465078,3.29792525086292,
25.3377036369045));
#238347=CARTESIAN_POINT('Ctrl Pts',(-13.7539155250601,11.270105479865,25.9844015641693));
#238348=CARTESIAN_POINT('Ctrl Pts',(-6.66839320857441,16.4838709596262,
26.6310994914341));
#238349=CARTESIAN_POINT('Ctrl Pts',(2.04925173649989,17.6631264819744,27.277797418699));
#238350=CARTESIAN_POINT('Ctrl Pts',(10.2653320578032,14.5192433529027,27.9244953459637));
#238351=CARTESIAN_POINT('Ctrl Pts',(15.9689209561392,7.82170271068586,28.5711932732287));
#238352=CARTESIAN_POINT('Ctrl Pts',(17.7640364889357,-0.790238835753047,
29.2178912004934));
#238353=CARTESIAN_POINT('Ctrl Pts',(15.2113151408199,-9.20876547016135,
29.8645891277583));
#238354=CARTESIAN_POINT('Ctrl Pts',(8.93554824403999,-15.3734006444965,
30.5112870550231));
#238355=CARTESIAN_POINT('Ctrl Pts',(0.472761171366722,-17.7753190315285,
31.1579849822879));
#238356=CARTESIAN_POINT('Ctrl Pts',(-8.10573656526581,-15.8266390788532,
31.8046829095527));
#238357=CARTESIAN_POINT('Ctrl Pts',(-14.700314689519,-10.0043099625554,
32.4513808368176));
#238358=CARTESIAN_POINT('Ctrl Pts',(-17.6969171843077,-1.73337588812371,
33.0980787640824));
#238359=CARTESIAN_POINT('Ctrl Pts',(-16.3621105840796,6.96181061449692,
33.7447766913472));
#238360=CARTESIAN_POINT('Ctrl Pts',(-11.0225954880467,13.9530591091941,
34.3914746186121));
#238361=CARTESIAN_POINT('Ctrl Pts',(-2.98524495263288,17.5292265194603,
35.0381725458768));
#238362=CARTESIAN_POINT('Ctrl Pts',(5.78275923301967,16.8150279646124,35.6848704731417));
#238363=CARTESIAN_POINT('Ctrl Pts',(13.1354041402549,11.9852671171712,36.3315684004065));
#238364=CARTESIAN_POINT('Ctrl Pts',(17.2730931109686,4.22205212871429,36.9782663276714));
#238365=CARTESIAN_POINT('Ctrl Pts',(17.1831060508388,-4.57453125941877,
37.6249642549362));
#238366=CARTESIAN_POINT('Ctrl Pts',(12.8874677434264,-12.2514752156594,
38.271662182201));
#238367=CARTESIAN_POINT('Ctrl Pts',(5.43755717411351,-16.9298092657897,
38.9183601094658));
#238368=CARTESIAN_POINT('Ctrl Pts',(-3.34322274116166,-17.4644877251167,
39.5650580367307));
#238369=CARTESIAN_POINT('Ctrl Pts',(-11.3057321499458,-13.7246453634131,
40.2117559639954));
#238370=CARTESIAN_POINT('Ctrl Pts',(-16.5011070035927,-6.62562732529952,
40.8584538912603));
#238371=CARTESIAN_POINT('Ctrl Pts',(-17.6577532917592,2.0950461773285,41.5051518185251));
#238372=CARTESIAN_POINT('Ctrl Pts',(-14.4925760437165,10.3029466374852,
42.15184974579));
#238373=CARTESIAN_POINT('Ctrl Pts',(-7.78026823998359,15.9891493179492,
42.7985476730547));
#238374=CARTESIAN_POINT('Ctrl Pts',(0.836299173791255,17.7619276400307,
43.4452456003196));
#238375=CARTESIAN_POINT('Ctrl Pts',(9.24817817716166,15.1873852325291,44.0919435275844));
#238376=CARTESIAN_POINT('Ctrl Pts',(15.3965192630685,8.89565424124234,44.7386414548492));
#238377=CARTESIAN_POINT('Ctrl Pts',(17.7764851640143,0.426667331009043,
45.3853393821141));
#238378=CARTESIAN_POINT('Ctrl Pts',(15.8055673084878,-8.14674854494931,
46.0320373093789));
#238379=CARTESIAN_POINT('Ctrl Pts',(9.96615771064875,-14.7262069211406,
46.6787352366437));
#238380=CARTESIAN_POINT('Ctrl Pts',(1.68748110937066,-17.7013524145272,
47.3254331639086));
#238381=CARTESIAN_POINT('Ctrl Pts',(-7.00421494318669,-16.3440032680923,
47.9721310911733));
#238382=CARTESIAN_POINT('Ctrl Pts',(-13.9815943160416,-10.9863774821095,
48.6188290184382));
#238383=CARTESIAN_POINT('Ctrl Pts',(-17.5369084697047,-2.93978079505419,
49.265526945703));
#238384=CARTESIAN_POINT('Ctrl Pts',(-16.7999764624654,5.82634196201889,
49.9122248729678));
#238385=CARTESIAN_POINT('Ctrl Pts',(-11.9511660931509,13.1664383495193,
50.5589228002327));
#238386=CARTESIAN_POINT('Ctrl Pts',(-4.17724797920445,17.2839830223824,
51.2056207274975));
#238387=CARTESIAN_POINT('Ctrl Pts',(4.61907249447672,17.1711863040542,51.8523186547623));
#238388=CARTESIAN_POINT('Ctrl Pts',(12.2848518459528,12.855655756155,52.4990165820271));
#238389=CARTESIAN_POINT('Ctrl Pts',(16.9438521939267,5.39363908953284,53.145714509292));
#238390=CARTESIAN_POINT('Ctrl Pts',(17.4557598741183,-3.38849775193858,
53.7924124365567));
#238391=CARTESIAN_POINT('Ctrl Pts',(13.6952829185143,-11.3412828013247,
54.4391103638216));
#238392=CARTESIAN_POINT('Ctrl Pts',(6.58281689191658,-16.5182320956351,
55.0858082910864));
#238393=CARTESIAN_POINT('Ctrl Pts',(-2.14082653125951,-17.6522613724369,
55.7325062183513));
#238394=CARTESIAN_POINT('Ctrl Pts',(-10.3404919411028,-14.4658112877834,
56.3792041456161));
#238395=CARTESIAN_POINT('Ctrl Pts',(-16.0092701701915,-7.73878145547411,
57.0259020728809));
#238396=CARTESIAN_POINT('Ctrl Pts',(-17.7596993615599,0.882353888630761,
57.6726000001457));
#238397=CARTESIAN_POINT('Ctrl Pts',(-15.1633532056585,9.28752870026344,
58.3192979274105));
#238398=CARTESIAN_POINT('Ctrl Pts',(-8.85570042488474,15.4195343568627,
58.9659958546754));
#238399=CARTESIAN_POINT('Ctrl Pts',(-0.380570621779538,17.7775317690508,
59.6126937819402));
#238400=CARTESIAN_POINT('Ctrl Pts',(8.18770574664575,15.7843892629432,60.259391709205));
#238401=CARTESIAN_POINT('Ctrl Pts',(14.7520001351028,9.92793844721538,60.9060896364699));
#238402=CARTESIAN_POINT('Ctrl Pts',(17.7056686224832,1.64157498415003,61.5527875637346));
#238403=CARTESIAN_POINT('Ctrl Pts',(16.3257860565321,-7.04657217618013,
62.1994854909995));
#238404=CARTESIAN_POINT('Ctrl Pts',(10.9500856047819,-14.0100355119364,
62.8461834182643));
#238405=CARTESIAN_POINT('Ctrl Pts',(2.89429687066019,-17.5444725033914,
63.4928813455292));
#238406=CARTESIAN_POINT('Ctrl Pts',(-5.86988551523114,-16.7848119988236,
64.139579272794));
#238407=CARTESIAN_POINT('Ctrl Pts',(-13.1973840288645,-11.9169847105903,
64.7862772000588));
#238408=CARTESIAN_POINT('Ctrl Pts',(-17.2947567178859,-4.13241574226394,
65.4329751273236));
#238409=CARTESIAN_POINT('Ctrl Pts',(-17.1591510997942,4.66358267131651,
66.0796730545885));
#238410=CARTESIAN_POINT('Ctrl Pts',(-12.8237573286382,12.3181458740336,
66.7263709818532));
#238411=CARTESIAN_POINT('Ctrl Pts',(-5.34968473861965,16.9577811931618,
67.3730689091181));
#238412=CARTESIAN_POINT('Ctrl Pts',(3.43374997876855,17.4469146521979,68.0197668363829));
#238413=CARTESIAN_POINT('Ctrl Pts',(11.3767571949623,13.6658283877943,68.6664647636478));
#238414=CARTESIAN_POINT('Ctrl Pts',(16.5352461206059,6.53996219627906,69.3131626909126));
#238415=CARTESIAN_POINT('Ctrl Pts',(17.6466507609345,-2.18659249047006,
69.9598606181774));
#238416=CARTESIAN_POINT('Ctrl Pts',(14.4389492650672,-10.3779677162047,
70.6065585454422));
#238417=CARTESIAN_POINT('Ctrl Pts',(7.69724263611072,-16.0292833775753,
71.253256472707));
#238418=CARTESIAN_POINT('Ctrl Pts',(-0.928402670603968,-17.7573516685058,
71.8999543999719));
#238419=CARTESIAN_POINT('Ctrl Pts',(-9.32681677487745,-15.1392192217973,
72.5466523272367));
#238420=CARTESIAN_POINT('Ctrl Pts',(-15.4424457711277,-8.81568706361294,
73.1933502545015));
#238421=CARTESIAN_POINT('Ctrl Pts',(-17.7784588396006,-0.334471353628208,
73.8400481817663));
#238422=CARTESIAN_POINT('Ctrl Pts',(-15.7631050846186,8.22860789496266,
74.4867461090312));
#238423=CARTESIAN_POINT('Ctrl Pts',(-9.8896524292381,14.7776941579746,75.133444036296));
#238424=CARTESIAN_POINT('Ctrl Pts',(-1.59565782113035,17.7098657791536,
75.7801419635608));
#238425=CARTESIAN_POINT('Ctrl Pts',(7.0888820286711,16.3074590718897,76.4268398908257));
#238426=CARTESIAN_POINT('Ctrl Pts',(14.0383825056426,10.9137201000868,77.0735378180904));
#238427=CARTESIAN_POINT('Ctrl Pts',(17.5519185696605,2.84879348528079,77.7202357453553));
#238428=CARTESIAN_POINT('Ctrl Pts',(16.7695346756516,-5.91338959987414,
78.3669336726202));
#238429=CARTESIAN_POINT('Ctrl Pts',(11.8827231993216,-13.2282409702138,
79.0136315998849));
#238430=CARTESIAN_POINT('Ctrl Pts',(4.08755571934122,-17.3054141250397,
79.6603295271498));
#238431=CARTESIAN_POINT('Ctrl Pts',(-4.70806149065705,-17.1470005189784,
80.3070274544146));
#238432=CARTESIAN_POINT('Ctrl Pts',(-12.3513570760333,-12.7917726753655,
80.9537253816794));
#238433=CARTESIAN_POINT('Ctrl Pts',(-16.9715961698425,-5.3056944169038,
81.6004233089443));
#238434=CARTESIAN_POINT('Ctrl Pts',(-17.4379521188204,3.47897911734976,
82.247121236209));
#238435=CARTESIAN_POINT('Ctrl Pts',(-13.6362819693218,11.4121550923918,
82.8938191634739));
#238436=CARTESIAN_POINT('Ctrl Pts',(-6.49706352650004,16.5521489639854,
83.5405170907387));
#238437=CARTESIAN_POINT('Ctrl Pts',(2.23234374715828,17.6409214952143,84.1872150180035));
#238438=CARTESIAN_POINT('Ctrl Pts',(10.4153737109581,14.4119901557142,84.8339129452684));
#238439=CARTESIAN_POINT('Ctrl Pts',(16.0491888052334,7.65565206213557,85.4806108725332));
#238440=CARTESIAN_POINT('Ctrl Pts',(17.7548845772522,-0.974445211952612,
86.127308799798));
#238441=CARTESIAN_POINT('Ctrl Pts',(15.1149834420296,-9.36604213311199,
86.7740067270628));
#238442=CARTESIAN_POINT('Ctrl Pts',(8.77561442884323,-15.4652533592209,
87.4207046543277));
#238443=CARTESIAN_POINT('Ctrl Pts',(0.288369831802923,-17.7792663546731,
88.0674025815924));
#238444=CARTESIAN_POINT('Ctrl Pts',(-8.26945470548115,-15.7417149460099,
88.7141005088574));
#238445=CARTESIAN_POINT('Ctrl Pts',(-14.8032888357013,-9.85129985564431,
89.3607984361221));
#238446=CARTESIAN_POINT('Ctrl Pts',(-17.7139438190646,-1.54973004554206,
90.007496363387));
#238447=CARTESIAN_POINT('Ctrl Pts',(-16.2890225115679,7.13114444811021,
90.6541942906518));
#238448=CARTESIAN_POINT('Ctrl Pts',(-10.8772810648557,14.0666346447462,
91.3008922179166));
#238449=CARTESIAN_POINT('Ctrl Pts',(-2.80327123893552,17.5592475379559,
91.9475901451815));
#238450=CARTESIAN_POINT('Ctrl Pts',(5.95685450893034,16.7541427648386,92.5942880724463));
#238451=CARTESIAN_POINT('Ctrl Pts',(13.2590078003015,11.8483854350833,93.240985999711));
#238452=CARTESIAN_POINT('Ctrl Pts',(17.3159574933782,4.04266095379228,93.887683926976));
#238453=CARTESIAN_POINT('Ctrl Pts',(17.1347300215771,-4.75249420148313,
94.5343818542407));
#238454=CARTESIAN_POINT('Ctrl Pts',(12.7597112138159,-12.3845140040129,
95.1810797815056));
#238455=CARTESIAN_POINT('Ctrl Pts',(5.26165009588416,-16.9852397345371,
95.8277777087703));
#238456=CARTESIAN_POINT('Ctrl Pts',(-3.52414836049446,-17.4289864426888,
96.4744756360353));
#238457=CARTESIAN_POINT('Ctrl Pts',(-11.447549159922,-13.6064163377815,
97.1211735632999));
#238458=CARTESIAN_POINT('Ctrl Pts',(-16.5687924669424,-6.45457833893689,
97.7678714905649));
#238459=CARTESIAN_POINT('Ctrl Pts',(-17.6354017182613,2.27904008522258,
98.4145694178297));
#238460=CARTESIAN_POINT('Ctrl Pts',(-15.4675681117059,7.72634029041178,
98.8457013693396));
#238461=CARTESIAN_POINT('Ctrl Pts',(-13.7969386675961,10.025446960432,99.0612673450945));
#238462=CARTESIAN_POINT('',(-18.8830306352627,0.741916294288568,2.54));
#238463=CARTESIAN_POINT('Ctrl Pts',(-18.8830306352627,0.741916294288568,
2.54));
#238464=CARTESIAN_POINT('Ctrl Pts',(-18.8214411238859,2.30947403508875,
2.54));
#238465=CARTESIAN_POINT('Ctrl Pts',(-18.5547590275655,3.87533719502218,
2.54));
#238466=CARTESIAN_POINT('Ctrl Pts',(-17.3862771489237,7.61561163548006,
2.54));
#238467=CARTESIAN_POINT('Ctrl Pts',(-16.2603491083628,9.70291167108803,
2.53999999999999));
#238468=CARTESIAN_POINT('Ctrl Pts',(-13.2651136000852,13.2705785145718,
2.53999999999999));
#238469=CARTESIAN_POINT('Ctrl Pts',(-11.5021820804416,14.6675631568645,
2.53999999999998));
#238470=CARTESIAN_POINT('Ctrl Pts',(-7.70186493643981,16.6409633027207,
2.53999999999998));
#238471=CARTESIAN_POINT('Ctrl Pts',(-5.91683097503361,17.0752576040503,
2.54));
#238472=CARTESIAN_POINT('Ctrl Pts',(-4.03221290507397,17.2458277844613,
2.54));
#238473=CARTESIAN_POINT('Ctrl Pts',(-3.53789504415605,17.2331005600054,
2.54));
#238474=CARTESIAN_POINT('Ctrl Pts',(-3.08621405862725,17.1561115753276,
2.54));
#238475=CARTESIAN_POINT('Ctrl Pts',(-2.95584526208399,17.1264475645063,
2.54));
#238476=CARTESIAN_POINT('Ctrl Pts',(-2.81343968962576,17.061603519266,2.54));
#238477=CARTESIAN_POINT('Ctrl Pts',(-2.77299227474553,17.0391060983485,
2.54));
#238478=CARTESIAN_POINT('Ctrl Pts',(-2.72327827715214,16.9955996458721,
2.54));
#238479=CARTESIAN_POINT('Ctrl Pts',(-2.70741155327266,16.9780726791001,
2.54));
#238480=CARTESIAN_POINT('Ctrl Pts',(-2.68683162410204,16.9423464869965,
2.54));
#238481=CARTESIAN_POINT('Ctrl Pts',(-2.68060865572797,16.9256743245289,
2.54));
#238482=CARTESIAN_POINT('Ctrl Pts',(-2.67505752465125,16.888542675176,2.54));
#238483=CARTESIAN_POINT('Ctrl Pts',(-2.67641410633997,16.8693077364399,
2.54));
#238484=CARTESIAN_POINT('Ctrl Pts',(-2.681852106105,16.8475674678219,2.54));
#238485=CARTESIAN_POINT('Ctrl Pts',(-2.68257112033142,16.8449528223292,
2.54));
#238486=CARTESIAN_POINT('Ctrl Pts',(-2.68334901861728,16.8423496400631,
2.54));
#238487=CARTESIAN_POINT('',(-13.8769330543118,-12.8277049687833,99.06));
#238488=CARTESIAN_POINT('Ctrl Pts',(-18.8830306352627,0.74191629428856,
2.54));
#238489=CARTESIAN_POINT('Ctrl Pts',(-18.7593985207849,3.8885637303384,2.75556597575494));
#238490=CARTESIAN_POINT('Ctrl Pts',(-16.9085905851799,10.1156488111394,
3.18669792726482));
#238491=CARTESIAN_POINT('Ctrl Pts',(-9.98883499546929,16.9832742399347,
3.83339585452965));
#238492=CARTESIAN_POINT('Ctrl Pts',(-0.626202332932314,19.6928800377523,
4.48009378179447));
#238493=CARTESIAN_POINT('Ctrl Pts',(8.89063431520232,17.5831850169138,5.1267917090593));
#238494=CARTESIAN_POINT('Ctrl Pts',(16.2309757576541,11.1696018553075,5.77348963632412));
#238495=CARTESIAN_POINT('Ctrl Pts',(19.5989393862188,2.02236112340946,6.42018756358894));
#238496=CARTESIAN_POINT('Ctrl Pts',(18.1698465675072,-7.61994217524327,
7.06688549085378));
#238497=CARTESIAN_POINT('Ctrl Pts',(12.2936520283942,-15.3971865159905,
7.71358341811859));
#238498=CARTESIAN_POINT('Ctrl Pts',(3.408494860162,-19.405912425088,8.36028134538342));
#238499=CARTESIAN_POINT('Ctrl Pts',(-6.31089355759659,-18.6649340182322,
9.00697927264824));
#238500=CARTESIAN_POINT('Ctrl Pts',(-14.4856666773154,-13.3556246107519,
9.65367719991308));
#238501=CARTESIAN_POINT('Ctrl Pts',(-19.1149965761692,-4.77745666173041,
10.3003751271779));
#238502=CARTESIAN_POINT('Ctrl Pts',(-19.0658372400909,4.97001645075269,
10.9470730544427));
#238503=CARTESIAN_POINT('Ctrl Pts',(-14.3502178204783,13.5010537916772,
11.5937709817075));
#238504=CARTESIAN_POINT('Ctrl Pts',(-6.12231121039204,18.7276402909182,
12.2404689089724));
#238505=CARTESIAN_POINT('Ctrl Pts',(3.6040619645093,19.3705432153829,12.8871668362372));
#238506=CARTESIAN_POINT('Ctrl Pts',(12.4483228065184,15.2724086121069,13.533864763502));
#238507=CARTESIAN_POINT('Ctrl Pts',(18.2457943693349,7.43627556795358,14.1805626907668));
#238508=CARTESIAN_POINT('Ctrl Pts',(19.5775163673296,-2.21992317777105,
14.8272606180316));
#238509=CARTESIAN_POINT('Ctrl Pts',(16.1175432187483,-11.3327845995756,
15.4739585452965));
#238510=CARTESIAN_POINT('Ctrl Pts',(8.71272065399516,-17.6718902489044,
16.1206564725613));
#238511=CARTESIAN_POINT('Ctrl Pts',(-0.824583914371694,-19.6857122683785,
16.7673543998262));
#238512=CARTESIAN_POINT('Ctrl Pts',(-10.1600674426711,-16.8813576387764,
17.4140523270909));
#238513=CARTESIAN_POINT('Ctrl Pts',(-17.0088235886804,-9.94520619604075,
18.0607502543558));
#238514=CARTESIAN_POINT('Ctrl Pts',(-19.694584993196,-0.574915738306109,
18.7074481816206));
#238515=CARTESIAN_POINT('Ctrl Pts',(-17.5599981032593,8.93608822533211,
19.3541461088854));
#238516=CARTESIAN_POINT('Ctrl Pts',(-11.1275137491134,16.2599398498689,
20.0008440361503));
#238517=CARTESIAN_POINT('Ctrl Pts',(-1.97151468576914,19.6040897774423,
20.6475419634151));
#238518=CARTESIAN_POINT('Ctrl Pts',(7.66702246889438,18.1500405679817,21.2942398906799));
#238519=CARTESIAN_POINT('Ctrl Pts',(15.4290174830635,12.2536780464261,21.9409378179447));
#238520=CARTESIAN_POINT('Ctrl Pts',(19.4146832101911,3.35816646489445,22.5876357452096));
#238521=CARTESIAN_POINT('Ctrl Pts',(18.6485080060638,-6.35927317433725,
23.2343336724744));
#238522=CARTESIAN_POINT('Ctrl Pts',(13.3180170883716,-14.5202488612247,
23.8810315997392));
#238523=CARTESIAN_POINT('Ctrl Pts',(4.72787480070561,-19.1273209317695,
24.527729527004));
#238524=CARTESIAN_POINT('Ctrl Pts',(-5.01943851842374,-19.052885427615,
25.1744274542689));
#238525=CARTESIAN_POINT('Ctrl Pts',(-13.5382191262252,-14.3151608111249,
25.8211253815337));
#238526=CARTESIAN_POINT('Ctrl Pts',(-18.7434528126648,-6.07372890549677,
26.4678233087985));
#238527=CARTESIAN_POINT('Ctrl Pts',(-19.3611325687067,3.65427856286631,
27.1145212360633));
#238528=CARTESIAN_POINT('Ctrl Pts',(-15.2400781811384,12.4878830548195,
27.7612191633282));
#238529=CARTESIAN_POINT('Ctrl Pts',(-7.3889383467623,18.2650156382578,28.407917090593));
#238530=CARTESIAN_POINT('Ctrl Pts',(2.27068114677514,19.5716941854235,29.0546150178578));
#238531=CARTESIAN_POINT('Ctrl Pts',(11.3745400596084,16.0881025789377,29.7013129451226));
#238532=CARTESIAN_POINT('Ctrl Pts',(17.6944233368713,8.66686730795181,30.3480108723874));
#238533=CARTESIAN_POINT('Ctrl Pts',(19.6835079007649,-0.875627134448,30.9947087996523));
#238534=CARTESIAN_POINT('Ctrl Pts',(16.8549553442902,-10.2038074511449,
31.6414067269171));
#238535=CARTESIAN_POINT('Ctrl Pts',(9.90106806911682,-17.0345548004277,
32.2881046541819));
#238536=CARTESIAN_POINT('Ctrl Pts',(0.523844806194124,-19.6960095648099,
32.9348025814468));
#238537=CARTESIAN_POINT('Ctrl Pts',(-8.98159209610406,-17.5367673639488,
33.5815005087115));
#238538=CARTESIAN_POINT('Ctrl Pts',(-16.2887393591598,-11.0853135385255,
34.2281984359765));
#238539=CARTESIAN_POINT('Ctrl Pts',(-19.6091361011031,-1.92067371681709,
34.8748963632412));
#238540=CARTESIAN_POINT('Ctrl Pts',(-18.1300985930488,7.7140606145135,35.5215942905061));
#238541=CARTESIAN_POINT('Ctrl Pts',(-12.2136286711097,15.4607399836588,
36.1682922177709));
#238542=CARTESIAN_POINT('Ctrl Pts',(-3.30781197434867,19.4233258249048,
36.8149901450357));
#238543=CARTESIAN_POINT('Ctrl Pts',(6.40760826641286,18.6319554116645,37.4616880723005));
#238544=CARTESIAN_POINT('Ctrl Pts',(14.554734299014,13.2803206152248,38.1083859995654));
#238545=CARTESIAN_POINT('Ctrl Pts',(19.1395162316946,4.67826084937119,38.7550839268302));
#238546=CARTESIAN_POINT('Ctrl Pts',(19.039805728953,-5.06882668492313,39.401781854095));
#238547=CARTESIAN_POINT('Ctrl Pts',(14.2800074356177,-13.5752935068366,
40.0484797813598));
#238548=CARTESIAN_POINT('Ctrl Pts',(6.025105817824,-18.7591392670901,40.6951777086247));
#238549=CARTESIAN_POINT('Ctrl Pts',(-3.70447061852524,-19.3515917586782,
41.3418756358894));
#238550=CARTESIAN_POINT('Ctrl Pts',(-12.5273593215143,-15.2076452676845,
41.9885735631544));
#238551=CARTESIAN_POINT('Ctrl Pts',(-18.2841141020446,-7.34155144785289,
42.6352714904191));
#238552=CARTESIAN_POINT('Ctrl Pts',(-19.5657404016582,2.32142385035056,
43.281969417684));
#238553=CARTESIAN_POINT('Ctrl Pts',(-16.0585537660096,11.4162190370647,
43.9286673449488));
#238554=CARTESIAN_POINT('Ctrl Pts',(-8.62095568578528,17.716837449776,44.5753652722136));
#238555=CARTESIAN_POINT('Ctrl Pts',(0.926664466433417,19.68117118275,45.2220631994783));
#238556=CARTESIAN_POINT('Ctrl Pts',(10.2474788503854,16.8284397187904,45.8687611267433));
#238557=CARTESIAN_POINT('Ctrl Pts',(17.0601714732824,9.85686336824551,46.515459054008));
#238558=CARTESIAN_POINT('Ctrl Pts',(19.6973017023267,0.472770351836734,
47.1621569812729));
#238559=CARTESIAN_POINT('Ctrl Pts',(17.5134187090004,-9.02703557549732,
47.8088549085377));
#238560=CARTESIAN_POINT('Ctrl Pts',(11.0430387913247,-16.3174293444573,
48.4555528358025));
#238561=CARTESIAN_POINT('Ctrl Pts',(1.86981983342454,-19.6140505747434,
49.1022507630674));
#238562=CARTESIAN_POINT('Ctrl Pts',(-7.76104689149574,-18.1100347129999,
49.7489486903322));
#238563=CARTESIAN_POINT('Ctrl Pts',(-15.4923585276639,-12.17349717248,50.395646617597));
#238564=CARTESIAN_POINT('Ctrl Pts',(-19.4318378389633,-3.25743524237901,
51.0423445448619));
#238565=CARTESIAN_POINT('Ctrl Pts',(-18.6152775377132,6.45590027432036,
51.6890424721267));
#238566=CARTESIAN_POINT('Ctrl Pts',(-13.2425348464246,14.5891218721103,
52.3357403993915));
#238567=CARTESIAN_POINT('Ctrl Pts',(-4.62861544184159,19.1515828392748,
52.9824383266563));
#238568=CARTESIAN_POINT('Ctrl Pts',(5.11818076909871,19.0265980083904,53.6291362539211));
#238569=CARTESIAN_POINT('Ctrl Pts',(13.6122766084245,14.2447580426555,54.275834181186));
#238570=CARTESIAN_POINT('Ctrl Pts',(18.7746995867904,5.97644221789453,54.9225321084508));
#238571=CARTESIAN_POINT('Ctrl Pts',(19.3419208303286,-3.7546377656649,55.5692300357156));
#238572=CARTESIAN_POINT('Ctrl Pts',(15.1751100994241,-12.5667513553987,
56.2159279629805));
#238573=CARTESIAN_POINT('Ctrl Pts',(7.29411518502753,-18.3030896251318,
56.8626258902453));
#238574=CARTESIAN_POINT('Ctrl Pts',(-2.37215094488575,-19.5596550596562,
57.5093238175101));
#238575=CARTESIAN_POINT('Ctrl Pts',(-11.4578212529154,-16.0288969768446,
58.1560217447749));
#238576=CARTESIAN_POINT('Ctrl Pts',(-17.7391324362971,-8.57498609710659,
58.8027196720398));
#238577=CARTESIAN_POINT('Ctrl Pts',(-19.6787021303522,0.977695567612224,
59.4494175993045));
#238578=CARTESIAN_POINT('Ctrl Pts',(-16.8018109404115,10.2910813465217,
60.0961155265695));
#238579=CARTESIAN_POINT('Ctrl Pts',(-9.81259239073258,17.085673435115,60.7428134538342));
#238580=CARTESIAN_POINT('Ctrl Pts',(-0.421692718615061,19.6984613970007,
61.3895113810991));
#238581=CARTESIAN_POINT('Ctrl Pts',(9.07241835793457,17.4899522954372,62.0362093083639));
#238582=CARTESIAN_POINT('Ctrl Pts',(16.3460096128625,11.0006897917479,62.6829072356287));
#238583=CARTESIAN_POINT('Ctrl Pts',(19.6188331653136,1.8189533775356,63.3296051628935));
#238584=CARTESIAN_POINT('Ctrl Pts',(18.0898490627453,-7.80798098391331,
63.9763030901583));
#238585=CARTESIAN_POINT('Ctrl Pts',(12.1332838203763,-15.5238729024768,
64.6230010174232));
#238586=CARTESIAN_POINT('Ctrl Pts',(3.20703660771484,-19.4402191951334,
65.269698944688));
#238587=CARTESIAN_POINT('Ctrl Pts',(-6.50414887334877,-18.5984744963498,
65.9163968719528));
#238588=CARTESIAN_POINT('Ctrl Pts',(-14.6234113492945,-13.2046600360397,
66.5630947992176));
#238589=CARTESIAN_POINT('Ctrl Pts',(-19.1635206733755,-4.57893891192806,
67.2097927264825));
#238590=CARTESIAN_POINT('Ctrl Pts',(-19.0132623547349,5.16750043909805,
67.8564906537473));
#238591=CARTESIAN_POINT('Ctrl Pts',(-14.2094128692518,13.6491681823179,
68.5031885810122));
#238592=CARTESIAN_POINT('Ctrl Pts',(-5.92773843291797,18.7901336671394,
69.1498865082769));
#238593=CARTESIAN_POINT('Ctrl Pts',(3.80477966696587,19.3321198486845,69.7965844355417));
#238594=CARTESIAN_POINT('Ctrl Pts',(12.606058891604,15.1424728951209,70.4432823628066));
#238595=CARTESIAN_POINT('Ctrl Pts',(18.3219420799298,7.24662987724337,71.0899802900714));
#238596=CARTESIAN_POINT('Ctrl Pts',(19.5534382003347,-2.42286208929644,
71.7366782173363));
#238597=CARTESIAN_POINT('Ctrl Pts',(15.9991324108524,-11.4993464274311,
72.383376144601));
#238598=CARTESIAN_POINT('Ctrl Pts',(8.52895885101098,-17.7613081465251,
73.0300740718659));
#238599=CARTESIAN_POINT('Ctrl Pts',(-1.02872009485606,-19.6761007601734,
73.6767719991307));
#238600=CARTESIAN_POINT('Ctrl Pts',(-10.3346146463746,-16.775069188203,
74.3234699263956));
#238601=CARTESIAN_POINT('Ctrl Pts',(-17.1110605144528,-9.76825543425198,
74.9701678536603));
#238602=CARTESIAN_POINT('Ctrl Pts',(-19.6994886410341,-0.370612249970383,
75.6168657809252));
#238603=CARTESIAN_POINT('Ctrl Pts',(-17.4663682810453,9.1177401382662,76.26356370819));
#238604=CARTESIAN_POINT('Ctrl Pts',(-10.9582668245459,16.3744799722041,
76.9102616354549));
#238605=CARTESIAN_POINT('Ctrl Pts',(-1.76807469117163,19.6234838406562,
77.5569595627197));
#238606=CARTESIAN_POINT('Ctrl Pts',(7.85486257618569,18.0695417780114,78.2036574899844));
#238607=CARTESIAN_POINT('Ctrl Pts',(15.5552828961978,12.0929888851893,78.8503554172493));
#238608=CARTESIAN_POINT('Ctrl Pts',(19.4484698370598,3.1566164092321,79.4970533445141));
#238609=CARTESIAN_POINT('Ctrl Pts',(18.5815464005567,-6.55235373907959,
80.143751271779));
#238610=CARTESIAN_POINT('Ctrl Pts',(13.1666964387362,-14.6576025000062,
80.7904491990437));
#238611=CARTESIAN_POINT('Ctrl Pts',(4.52923159365173,-19.1753296537299,
81.4371471263086));
#238612=CARTESIAN_POINT('Ctrl Pts',(-5.21678536330159,-18.9997988576499,
82.0838450535734));
#238613=CARTESIAN_POINT('Ctrl Pts',(-13.6859679804585,-14.1739721530729,
82.7305429808383));
#238614=CARTESIAN_POINT('Ctrl Pts',(-18.8054414043652,-5.87899479035732,
83.3772409081031));
#238615=CARTESIAN_POINT('Ctrl Pts',(-19.322188879636,3.85489598524535,84.0239388353678));
#238616=CARTESIAN_POINT('Ctrl Pts',(-15.1097338742455,12.6452816658962,
84.6706367626329));
#238617=CARTESIAN_POINT('Ctrl Pts',(-7.1990958437452,18.3406713395444,85.3173346898974));
#238618=CARTESIAN_POINT('Ctrl Pts',(2.47355694252155,19.5470898657577,85.9640326171625));
#238619=CARTESIAN_POINT('Ctrl Pts',(11.5407942815674,15.9692602676445,86.610730544427));
#238620=CARTESIAN_POINT('Ctrl Pts',(17.78336443102,8.48287425802182,87.2574284716922));
#238621=CARTESIAN_POINT('Ctrl Pts',(19.6733670903674,-1.07973770715223,
87.9041263989566));
#238622=CARTESIAN_POINT('Ctrl Pts',(16.7482146406549,-10.3780784531057,
88.5508243262219));
#238623=CARTESIAN_POINT('Ctrl Pts',(9.72385279954756,-17.1363325488077,
89.1975222534864));
#238624=CARTESIAN_POINT('Ctrl Pts',(0.319529284133733,-19.700383411168,
89.8442201807513));
#238625=CARTESIAN_POINT('Ctrl Pts',(-9.16300060134071,-17.4426668569594,
90.4909181080161));
#238626=CARTESIAN_POINT('Ctrl Pts',(-16.4028402517816,-10.915770110141,
91.1376160352809));
#238627=CARTESIAN_POINT('Ctrl Pts',(-19.6280025282224,-1.71718424551085,
91.7843139625458));
#238628=CARTESIAN_POINT('Ctrl Pts',(-18.0491130775309,7.90169161008537,
92.4310118898107));
#238629=CARTESIAN_POINT('Ctrl Pts',(-12.0526124742133,15.5865877859174,
93.0777098170754));
#238630=CARTESIAN_POINT('Ctrl Pts',(-3.10617531178468,19.4565907281329,
93.7244077443404));
#238631=CARTESIAN_POINT('Ctrl Pts',(6.60051519615306,18.5644913354939,94.371105671605));
#238632=CARTESIAN_POINT('Ctrl Pts',(14.6916938025933,13.128648349041,95.01780359887));
#238633=CARTESIAN_POINT('Ctrl Pts',(19.1870122729432,4.47948577867686,95.6645015261347));
#238634=CARTESIAN_POINT('Ctrl Pts',(18.9862024865383,-5.26601919679109,
96.3111994533996));
#238635=CARTESIAN_POINT('Ctrl Pts',(14.1384463291919,-13.7227076400656,
96.9578973806644));
#238636=CARTESIAN_POINT('Ctrl Pts',(5.83019131366362,-18.8205592078909,
97.6045953079292));
#238637=CARTESIAN_POINT('Ctrl Pts',(-3.90494593615962,-19.312254428247,
98.2512932351942));
#238638=CARTESIAN_POINT('Ctrl Pts',(-10.4911246995923,-16.1348145026419,
98.7364281325509));
#238639=CARTESIAN_POINT('Ctrl Pts',(-13.341537913145,-13.4077716617239,
99.0059970541529));
#238640=CARTESIAN_POINT('Ctrl Pts',(-13.8764497333011,-12.8279486607387,
99.06));
#238641=CARTESIAN_POINT('Ctrl Pts',(-13.8067539289581,10.0119253542486,
99.06));
#238642=CARTESIAN_POINT('Ctrl Pts',(-13.8124417231733,10.0224611890078,
99.06));
#238643=CARTESIAN_POINT('Ctrl Pts',(-13.8191354277971,10.0324195535107,
99.06));
#238644=CARTESIAN_POINT('Ctrl Pts',(-13.8389738199368,10.0552305106964,
99.06));
#238645=CARTESIAN_POINT('Ctrl Pts',(-13.8530563493069,10.0662283745178,
99.06));
#238646=CARTESIAN_POINT('Ctrl Pts',(-13.8887879829417,10.0840229383353,
99.06));
#238647=CARTESIAN_POINT('Ctrl Pts',(-13.9099706380076,10.0889101071251,
99.06));
#238648=CARTESIAN_POINT('Ctrl Pts',(-13.9673263213864,10.0931702505892,
99.06));
#238649=CARTESIAN_POINT('Ctrl Pts',(-14.0050399949379,10.0869327340195,
99.06));
#238650=CARTESIAN_POINT('Ctrl Pts',(-14.1283608910583,10.0536283882111,
99.06));
#238651=CARTESIAN_POINT('Ctrl Pts',(-14.2242289459429,10.0016622569065,
99.06));
#238652=CARTESIAN_POINT('Ctrl Pts',(-14.538348723368,9.80488390080998,99.06));
#238653=CARTESIAN_POINT('Ctrl Pts',(-14.8418227831084,9.54066446200837,
99.06));
#238654=CARTESIAN_POINT('Ctrl Pts',(-15.9055828237906,8.37504227358222,
99.06));
#238655=CARTESIAN_POINT('Ctrl Pts',(-16.8140715246934,7.0495261014585,99.06));
#238656=CARTESIAN_POINT('Ctrl Pts',(-18.1962481829969,3.5069959264342,99.06));
#238657=CARTESIAN_POINT('Ctrl Pts',(-18.6023746830183,1.54058930486386,
99.06));
#238658=CARTESIAN_POINT('Ctrl Pts',(-18.6563344402157,-2.7458996817924,
99.06));
#238659=CARTESIAN_POINT('Ctrl Pts',(-18.2663022971583,-4.92707109251905,
99.06));
#238660=CARTESIAN_POINT('Ctrl Pts',(-16.676238831397,-9.14292889600967,
99.06));
#238661=CARTESIAN_POINT('Ctrl Pts',(-15.4467017630267,-11.1295387469532,
99.06));
#238662=CARTESIAN_POINT('Ctrl Pts',(-13.8769330543117,-12.8277049687835,
99.06));
#238663=CARTESIAN_POINT('Ctrl Pts',(8.40284929066947,-13.6182277774421,
100.073105486783));
#238664=CARTESIAN_POINT('Ctrl Pts',(11.458565430486,-11.7327605479633,99.7828394382688));
#238665=CARTESIAN_POINT('Ctrl Pts',(16.2459022861423,-5.83830105706668,
99.2022664111052));
#238666=CARTESIAN_POINT('Ctrl Pts',(16.3397456938973,5.56953534179747,98.3314508825888));
#238667=CARTESIAN_POINT('Ctrl Pts',(9.30361974143028,14.5392926906752,97.4606132676342));
#238668=CARTESIAN_POINT('Ctrl Pts',(-1.79143767081217,17.1693691238273,
96.5897799812741));
#238669=CARTESIAN_POINT('Ctrl Pts',(-12.1050123119132,12.3061661025,95.7189497265111));
#238670=CARTESIAN_POINT('Ctrl Pts',(-17.1369225045736,2.07476288842267,
94.8481229501818));
#238671=CARTESIAN_POINT('Ctrl Pts',(-14.69189556292,-9.06254590214699,93.9772874843969));
#238672=CARTESIAN_POINT('Ctrl Pts',(-5.83645945431909,-16.2453738407273,
93.106453653553));
#238673=CARTESIAN_POINT('Ctrl Pts',(5.56524291939415,-16.3403898279224,
92.2356269630835));
#238674=CARTESIAN_POINT('Ctrl Pts',(14.5391200361404,-9.30565769589206,
91.3647965761309));
#238675=CARTESIAN_POINT('Ctrl Pts',(17.1688361029386,1.7888963906164,90.493960433655));
#238676=CARTESIAN_POINT('Ctrl Pts',(12.3086394874478,12.1036370982502,89.6231293880743));
#238677=CARTESIAN_POINT('Ctrl Pts',(2.07598678775627,17.1359561366184,88.7523032068302));
#238678=CARTESIAN_POINT('Ctrl Pts',(-9.05841137611382,14.6945015702304,
87.8814691587082));
#238679=CARTESIAN_POINT('Ctrl Pts',(-16.2485570427084,5.83606030536085,
87.01063469561));
#238680=CARTESIAN_POINT('Ctrl Pts',(-16.3232385089987,-4.29113872533964,
86.2365637422691));
#238681=CARTESIAN_POINT('Ctrl Pts',(-11.7955356155043,-11.6010862694896,
85.5592524929423));
#238682=CARTESIAN_POINT('Ctrl Pts',(-5.60107320234733,-15.5740260884089,
84.9786971305796));
#238683=CARTESIAN_POINT('Ctrl Pts',(1.7141467022342,-16.4600909341538,84.3981431495208));
#238684=CARTESIAN_POINT('Ctrl Pts',(8.68442234399137,-14.0869929334643,
83.8175892505839));
#238685=CARTESIAN_POINT('Ctrl Pts',(13.9367860730296,-8.92450525051877,
83.2370350479592));
#238686=CARTESIAN_POINT('Ctrl Pts',(16.4293549639182,-1.99236878255036,
82.656479959323));
#238687=CARTESIAN_POINT('Ctrl Pts',(15.6650570682461,5.32958542918172,82.0759269540439));
#238688=CARTESIAN_POINT('Ctrl Pts',(11.3764072534455,12.3030663108909,81.4308654262537));
#238689=CARTESIAN_POINT('Ctrl Pts',(3.30468881949848,16.6663976172787,80.7213020637597));
#238690=CARTESIAN_POINT('Ctrl Pts',(-6.66153286349862,15.6284262565271,
79.9472243657187));
#238691=CARTESIAN_POINT('Ctrl Pts',(-14.3043740313401,9.16405467571787,
79.1731567085548));
#238692=CARTESIAN_POINT('Ctrl Pts',(-16.9838189384225,-0.491077194366889,
78.3990812485366));
#238693=CARTESIAN_POINT('Ctrl Pts',(-14.4715302793615,-7.85981670744496,
77.7970286647123));
#238694=CARTESIAN_POINT('Ctrl Pts',(-10.1984280335125,-12.6458803285491,
77.2809764725421));
#238695=CARTESIAN_POINT('Ctrl Pts',(-4.63795745346973,-16.0353676555728,
76.7649308197276));
#238696=CARTESIAN_POINT('Ctrl Pts',(4.25297613889168,-16.448307091758,76.0768629131069));
#238697=CARTESIAN_POINT('Ctrl Pts',(12.782813314346,-11.193010522984,75.3027968526423));
#238698=CARTESIAN_POINT('Ctrl Pts',(16.5199156505515,-2.81171895051224,
74.5932248222125));
#238699=CARTESIAN_POINT('Ctrl Pts',(15.6647196583186,5.32845089614568,73.948168434269));
#238700=CARTESIAN_POINT('Ctrl Pts',(11.8051905035756,11.6013102653244,73.3676122801832));
#238701=CARTESIAN_POINT('Ctrl Pts',(5.6031159929205,15.5666934903741,72.7870586905441));
#238702=CARTESIAN_POINT('Ctrl Pts',(-2.92929033263297,16.6215185295886,
72.1097451505713));
#238703=CARTESIAN_POINT('Ctrl Pts',(-12.0974908368394,12.3179633471552,
71.3356706600955));
#238704=CARTESIAN_POINT('Ctrl Pts',(-17.1361995856431,2.08168831206998,
70.4648408511694));
#238705=CARTESIAN_POINT('Ctrl Pts',(-14.6965563648739,-9.05287717166491,
69.5940142991494));
#238706=CARTESIAN_POINT('Ctrl Pts',(-5.84613805002869,-16.2430384118954,
68.7231772900992));
#238707=CARTESIAN_POINT('Ctrl Pts',(5.557030912316,-16.3422800818582,67.852346188857));
#238708=CARTESIAN_POINT('Ctrl Pts',(14.5341570776026,-9.31493690945691,
66.9815189562449));
#238709=CARTESIAN_POINT('Ctrl Pts',(17.1698513816447,1.78001955138126,66.1106868218444));
#238710=CARTESIAN_POINT('Ctrl Pts',(12.3150088243833,12.096108094714,65.2398514710252));
#238711=CARTESIAN_POINT('Ctrl Pts',(2.08644045240905,17.1356557543495,64.3690204906626));
#238712=CARTESIAN_POINT('Ctrl Pts',(-9.05212224899802,14.6981270039839,
63.4981941642037));
#238713=CARTESIAN_POINT('Ctrl Pts',(-16.2413694245378,5.8479291163278,62.6273601399829));
#238714=CARTESIAN_POINT('Ctrl Pts',(-16.3441743275306,-5.55399565326562,
61.7565250168909));
#238715=CARTESIAN_POINT('Ctrl Pts',(-9.31588700601728,-14.532476420859,
60.885697419321));
#238716=CARTESIAN_POINT('Ctrl Pts',(1.7770353380373,-17.1703640810561,60.0148686545779));
#238717=CARTESIAN_POINT('Ctrl Pts',(12.0946817870705,-12.3165646126052,
59.1440327694902));
#238718=CARTESIAN_POINT('Ctrl Pts',(17.1352117348059,-2.08889298490462,
58.2732001987355));
#238719=CARTESIAN_POINT('Ctrl Pts',(14.6994631822062,9.05011390350898,57.4023739814913));
#238720=CARTESIAN_POINT('Ctrl Pts',(5.85017310716053,16.2405310537579,56.5315419540176));
#238721=CARTESIAN_POINT('Ctrl Pts',(-5.5516967841844,16.3449542062629,55.6607059228764));
#238722=CARTESIAN_POINT('Ctrl Pts',(-14.5311821131669,9.31791284515881,
54.7898765976082));
#238723=CARTESIAN_POINT('Ctrl Pts',(-17.1706330454422,-1.77466827512276,
53.9190494355601));
#238724=CARTESIAN_POINT('Ctrl Pts',(-12.3182120260299,-12.0928843727282,
53.0482145636797));
#238725=CARTESIAN_POINT('Ctrl Pts',(-2.09138477647434,-17.1350535799858,
52.1773802993044));
#238726=CARTESIAN_POINT('Ctrl Pts',(9.04828176458846,-14.7004633773956,
51.3065533078639));
#238727=CARTESIAN_POINT('Ctrl Pts',(16.2393194850366,-5.85294189122366,
50.4357237126887));
#238728=CARTESIAN_POINT('Ctrl Pts',(16.3463483511096,5.55033660570659,49.564886638874));
#238729=CARTESIAN_POINT('Ctrl Pts',(9.32047234470988,14.5285954672848,48.6940591570469));
#238730=CARTESIAN_POINT('Ctrl Pts',(-1.77264604183967,17.1718184109254,
47.8232280881981));
#238731=CARTESIAN_POINT('Ctrl Pts',(-12.0910070021713,12.3186087299643,
46.9523972997068));
#238732=CARTESIAN_POINT('Ctrl Pts',(-17.1347284050146,2.09607345825811,
46.0815602724016));
#238733=CARTESIAN_POINT('Ctrl Pts',(-14.7019393983119,-9.05068878022505,
45.2107331537775));
#238734=CARTESIAN_POINT('Ctrl Pts',(-6.83782990853154,-15.4312251132808,
44.4366626275968));
#238735=CARTESIAN_POINT('Ctrl Pts',(1.70090531893159,-16.4564413801198,
43.7593458320446));
#238736=CARTESIAN_POINT('Ctrl Pts',(8.66856878803764,-14.0986857997907,
43.1787936472147));
#238737=CARTESIAN_POINT('Ctrl Pts',(13.9332726983616,-8.93373436221873,
42.5982382389859));
#238738=CARTESIAN_POINT('Ctrl Pts',(16.1415116165129,-2.78254175595517,
42.0821910227893));
#238739=CARTESIAN_POINT('Ctrl Pts',(15.95280872948,4.48898012299629,41.5016355309272));
#238740=CARTESIAN_POINT('Ctrl Pts',(12.8917944893483,10.4062137367305,40.9855892969749));
#238741=CARTESIAN_POINT('Ctrl Pts',(6.43423556847979,15.2626854880269,40.3405249570363));
#238742=CARTESIAN_POINT('Ctrl Pts',(-1.73536527884289,16.9036894666012,
39.6954694224667));
#238743=CARTESIAN_POINT('Ctrl Pts',(-10.9611054361846,12.9800298893349,
38.921394370196));
#238744=CARTESIAN_POINT('Ctrl Pts',(-16.3653408529221,4.55545740661052,
38.1473225335717));
#238745=CARTESIAN_POINT('Ctrl Pts',(-16.0897932324089,-5.45844349182977,
37.373252824289));
#238746=CARTESIAN_POINT('Ctrl Pts',(-10.8695358160905,-12.6690698804235,
36.685184521284));
#238747=CARTESIAN_POINT('Ctrl Pts',(-4.98765482456277,-15.4618695196943,
36.1691382802206));
#238748=CARTESIAN_POINT('Ctrl Pts',(1.35908615461579,-16.4122651828381,
35.6530912844659));
#238749=CARTESIAN_POINT('Ctrl Pts',(8.08646987882808,-14.6772247162444,
35.1155364889644));
#238750=CARTESIAN_POINT('Ctrl Pts',(13.92622766857,-8.93628973057062,34.4704807881352));
#238751=CARTESIAN_POINT('Ctrl Pts',(16.4267567457836,-2.01348354210301,
33.8899241342347));
#238752=CARTESIAN_POINT('Ctrl Pts',(15.6724811017762,5.31518532440693,33.3093715513183));
#238753=CARTESIAN_POINT('Ctrl Pts',(11.8150103961588,11.5875920628812,32.7288167313529));
#238754=CARTESIAN_POINT('Ctrl Pts',(5.6171799295735,15.5668856756418,32.1482622019177));
#238755=CARTESIAN_POINT('Ctrl Pts',(-1.6929339326545,16.4622213749243,31.5677082486949));
#238756=CARTESIAN_POINT('Ctrl Pts',(-8.66785989725694,14.0976737360917,
30.9871543925033));
#238757=CARTESIAN_POINT('Ctrl Pts',(-13.9260700399262,8.94083055539613,
30.4065995266905));
#238758=CARTESIAN_POINT('Ctrl Pts',(-16.4262256223581,2.01336516885957,
29.8260453857951));
#238759=CARTESIAN_POINT('Ctrl Pts',(-15.6731513090637,-5.31288687648676,
29.2454916622283));
#238760=CARTESIAN_POINT('Ctrl Pts',(-11.8159966916141,-11.5869286154665,
28.6649371216082));
#238761=CARTESIAN_POINT('Ctrl Pts',(-5.61867834164577,-15.5661228161771,
28.084382468646));
#238762=CARTESIAN_POINT('Ctrl Pts',(1.69143358522979,-16.4625392407516,
27.5038289097654));
#238763=CARTESIAN_POINT('Ctrl Pts',(8.66651456514877,-14.0983223003893,
26.923274586378));
#238764=CARTESIAN_POINT('Ctrl Pts',(13.9252916595993,-8.94235675351355,
26.3427198466832));
#238765=CARTESIAN_POINT('Ctrl Pts',(16.425939706735,-2.01447785893344,25.7621659034105));
#238766=CARTESIAN_POINT('Ctrl Pts',(15.673836265525,5.31062145669011,25.1816121319576));
#238767=CARTESIAN_POINT('Ctrl Pts',(11.8166989412135,11.5874156948264,24.6010571648482));
#238768=CARTESIAN_POINT('Ctrl Pts',(5.62087384520115,15.5624831309342,24.0205032160487));
#238769=CARTESIAN_POINT('Ctrl Pts',(-2.50393556104565,16.5693443428286,
23.3754433271969));
#238770=CARTESIAN_POINT('Ctrl Pts',(-10.9523485533254,12.9896936034341,
22.6658759627572));
#238771=CARTESIAN_POINT('Ctrl Pts',(-16.3663480464722,4.55802926345181,
21.8918044571124));
#238772=CARTESIAN_POINT('Ctrl Pts',(-16.1498430398166,-3.22434266498593,
21.2897524567202));
#238773=CARTESIAN_POINT('Ctrl Pts',(-13.9278186515334,-8.08778007114184,
20.8597054086309));
#238774=CARTESIAN_POINT('Ctrl Pts',(-11.4274971980592,-11.5586218190609,
20.5156770423683));
#238775=CARTESIAN_POINT('Ctrl Pts',(-7.09288452093376,-14.81968203174,20.0856363236702));
#238776=CARTESIAN_POINT('Ctrl Pts',(0.274057981027993,-16.6873639324878,
19.4835785309431));
#238777=CARTESIAN_POINT('Ctrl Pts',(8.89334589859889,-14.476973270215,18.7955156353608));
#238778=CARTESIAN_POINT('Ctrl Pts',(15.5040104709837,-6.94771462888489,
18.0214448280009));
#238779=CARTESIAN_POINT('Ctrl Pts',(16.7215403168082,2.98795206263444,17.2473687296895));
#238780=CARTESIAN_POINT('Ctrl Pts',(11.9455994372366,12.2672018670558,16.4410466726132));
#238781=CARTESIAN_POINT('Ctrl Pts',(2.10778493695823,17.1344386626007,15.6024693086729));
#238782=CARTESIAN_POINT('Ctrl Pts',(-9.03686924180196,14.7076172681852,
14.7316325594302));
#238783=CARTESIAN_POINT('Ctrl Pts',(-16.2342607850089,5.86633171763368,
13.86080314414));
#238784=CARTESIAN_POINT('Ctrl Pts',(-16.3506870910281,-5.53580972594954,
12.9899760364057));
#238785=CARTESIAN_POINT('Ctrl Pts',(-9.33195552249938,-14.5219995103533,
12.1191416312854));
#238786=CARTESIAN_POINT('Ctrl Pts',(1.75785631920005,-17.172364154462,11.2483068620133));
#238787=CARTESIAN_POINT('Ctrl Pts',(12.0809475830215,-12.3300642902103,
10.3774799240399));
#238788=CARTESIAN_POINT('Ctrl Pts',(17.132809575438,-2.1080996419538,9.50665020649922));
#238789=CARTESIAN_POINT('Ctrl Pts',(14.7096153167224,9.03372943674076,8.63581448321579));
#238790=CARTESIAN_POINT('Ctrl Pts',(5.86811581710538,16.2340394551811,7.76498198490654));
#238791=CARTESIAN_POINT('Ctrl Pts',(-5.53311355719078,16.3510791256578,
6.89415707231513));
#238792=CARTESIAN_POINT('Ctrl Pts',(-14.5212474815673,9.33432894189488,
6.02332173287407));
#238793=CARTESIAN_POINT('Ctrl Pts',(-17.1716549016273,-1.75589778153396,
5.15249091574355));
#238794=CARTESIAN_POINT('Ctrl Pts',(-12.3335437602625,-12.0784795580329,
4.28165228339351));
#238795=CARTESIAN_POINT('Ctrl Pts',(-2.10681214703545,-17.1340831133828,
3.41084655251242));
#238796=CARTESIAN_POINT('Ctrl Pts',(5.31245902861636,-15.5156025586266,
2.83026325543186));
#238797=CARTESIAN_POINT('Ctrl Pts',(8.37235688852049,-13.6369954216918,
2.54));
#238798=CARTESIAN_POINT('Ctrl Pts',(8.38279105663973,-13.6306043010503,
99.7630416911871));
#238799=CARTESIAN_POINT('Ctrl Pts',(11.440620806755,-11.7500766978721,99.4727756426727));
#238800=CARTESIAN_POINT('Ctrl Pts',(16.2376866746633,-5.8619114209804,98.892202615509));
#238801=CARTESIAN_POINT('Ctrl Pts',(16.3477154533773,5.54531050518243,98.0213870869927));
#238802=CARTESIAN_POINT('Ctrl Pts',(9.32511561499768,14.5256302292246,97.1505494720381));
#238803=CARTESIAN_POINT('Ctrl Pts',(-1.766195572817,17.1719322945265,96.2797161856781));
#238804=CARTESIAN_POINT('Ctrl Pts',(-12.0868324381755,12.3239888712834,
95.4088859309149));
#238805=CARTESIAN_POINT('Ctrl Pts',(-17.1338425662304,2.09999027129364,
94.5380591545857));
#238806=CARTESIAN_POINT('Ctrl Pts',(-14.7052049968079,-9.04087998350058,
93.6672236888009));
#238807=CARTESIAN_POINT('Ctrl Pts',(-5.86037909070899,-16.2367441798757,
92.7963898579568));
#238808=CARTESIAN_POINT('Ctrl Pts',(5.54116358362904,-16.3485494323425,
91.9255631674875));
#238809=CARTESIAN_POINT('Ctrl Pts',(14.525380519545,-9.32705453988664,91.0547327805347));
#238810=CARTESIAN_POINT('Ctrl Pts',(17.1714331984823,1.76360557330825,90.1838966380589));
#238811=CARTESIAN_POINT('Ctrl Pts',(12.3264416787339,12.085476543506,89.3130655924782));
#238812=CARTESIAN_POINT('Ctrl Pts',(2.10122056101082,17.1328676024975,88.4422394112339));
#238813=CARTESIAN_POINT('Ctrl Pts',(-9.03674218879327,14.7077984950294,
87.5714053631122));
#238814=CARTESIAN_POINT('Ctrl Pts',(-16.2399349710014,5.86000827919882,
86.7005709000137));
#238815=CARTESIAN_POINT('Ctrl Pts',(-16.3295021922706,-4.26713950564656,
85.9264999466732));
#238816=CARTESIAN_POINT('Ctrl Pts',(-11.8126047749502,-11.5836710029212,
85.249188697346));
#238817=CARTESIAN_POINT('Ctrl Pts',(-5.62399740655762,-15.5657494432828,
84.6686333349837));
#238818=CARTESIAN_POINT('Ctrl Pts',(1.689896038443,-16.4625747566979,84.0880793539245));
#238819=CARTESIAN_POINT('Ctrl Pts',(8.66365447911422,-14.0997582248816,
83.5075254549878));
#238820=CARTESIAN_POINT('Ctrl Pts',(13.9236095103146,-8.94500796145939,
82.9269712523632));
#238821=CARTESIAN_POINT('Ctrl Pts',(16.4263844253867,-2.01657498024775,
82.3464161637269));
#238822=CARTESIAN_POINT('Ctrl Pts',(15.6728720355049,5.30652037163673,81.7658631584477));
#238823=CARTESIAN_POINT('Ctrl Pts',(11.3945172536551,12.2862301527508,81.1208016306577));
#238824=CARTESIAN_POINT('Ctrl Pts',(3.32925254602001,16.6615535756998,80.4112382681636));
#238825=CARTESIAN_POINT('Ctrl Pts',(-6.63855338392792,15.6381154059251,
79.6371605701226));
#238826=CARTESIAN_POINT('Ctrl Pts',(-14.2908162690031,9.18518531250454,
78.8630929129587));
#238827=CARTESIAN_POINT('Ctrl Pts',(-16.9845179161317,-0.466115916067777,
78.0890174529406));
#238828=CARTESIAN_POINT('Ctrl Pts',(-14.4830206441916,-7.83855565944315,
77.4869648691162));
#238829=CARTESIAN_POINT('Ctrl Pts',(-10.2171222433649,-12.6307455563017,
76.970912676946));
#238830=CARTESIAN_POINT('Ctrl Pts',(-4.66157002816736,-16.028524308642,
76.4548670241314));
#238831=CARTESIAN_POINT('Ctrl Pts',(4.22878063141965,-16.454522575594,75.7667991175109));
#238832=CARTESIAN_POINT('Ctrl Pts',(12.7662788159059,-11.2118182474192,
74.9927330570461));
#238833=CARTESIAN_POINT('Ctrl Pts',(16.5157378216302,-2.83606588844753,
74.2831610266165));
#238834=CARTESIAN_POINT('Ctrl Pts',(15.6725321430454,5.30538343341735,73.6381046386729));
#238835=CARTESIAN_POINT('Ctrl Pts',(11.8222594382365,11.5838868412285,73.0575484845872));
#238836=CARTESIAN_POINT('Ctrl Pts',(5.62601723863354,15.558409626475,72.4769948949479));
#238837=CARTESIAN_POINT('Ctrl Pts',(-2.90474500651266,16.6258010624257,
71.7996813549752));
#238838=CARTESIAN_POINT('Ctrl Pts',(-12.0793467697903,12.3357523012514,
71.0256068644993));
#238839=CARTESIAN_POINT('Ctrl Pts',(-17.1330852647283,2.10692714052856,
70.1547770555734));
#238840=CARTESIAN_POINT('Ctrl Pts',(-14.7098586237613,-9.03121224813177,
69.2839505035532));
#238841=CARTESIAN_POINT('Ctrl Pts',(-5.87006387668044,-16.2343894316394,
68.4131134945032));
#238842=CARTESIAN_POINT('Ctrl Pts',(5.53300745636928,-16.3504165433129,
67.5422823932608));
#238843=CARTESIAN_POINT('Ctrl Pts',(14.5203308039175,-9.33636690785357,
66.6714551606489));
#238844=CARTESIAN_POINT('Ctrl Pts',(17.172476211434,1.75474932514886,65.8006230262482));
#238845=CARTESIAN_POINT('Ctrl Pts',(12.332777626351,12.0779291221514,64.9297876754292));
#238846=CARTESIAN_POINT('Ctrl Pts',(2.11168711510424,17.1325514758081,64.0589566950665));
#238847=CARTESIAN_POINT('Ctrl Pts',(-9.03045821468188,14.7114247246061,
63.1881303686077));
#238848=CARTESIAN_POINT('Ctrl Pts',(-16.2327169793571,5.87184101506723,
62.3172963443867));
#238849=CARTESIAN_POINT('Ctrl Pts',(-16.3523207727945,-5.52990996189425,
61.446461221295));
#238850=CARTESIAN_POINT('Ctrl Pts',(-9.33727156140949,-14.5187220289116,
60.5756336237248));
#238851=CARTESIAN_POINT('Ctrl Pts',(1.75173963918262,-17.1729440762125,
59.7048048589818));
#238852=CARTESIAN_POINT('Ctrl Pts',(12.0765135930645,-12.3343525036158,
58.8339689738941));
#238853=CARTESIAN_POINT('Ctrl Pts',(17.1320969961845,-2.1141279433421,57.9631364031395));
#238854=CARTESIAN_POINT('Ctrl Pts',(14.7127616167138,9.02844207457702,57.0923101858952));
#238855=CARTESIAN_POINT('Ctrl Pts',(5.87408160856879,16.2318785513485,56.2214781584215));
#238856=CARTESIAN_POINT('Ctrl Pts',(-5.52760833127771,16.353095135724,55.3506421272803));
#238857=CARTESIAN_POINT('Ctrl Pts',(-14.5174265478922,9.33929746021323,
54.479812802012));
#238858=CARTESIAN_POINT('Ctrl Pts',(-17.1732067418747,-1.74937489186195,
53.608985639964));
#238859=CARTESIAN_POINT('Ctrl Pts',(-12.3360023497969,-12.0747090920274,
52.7381507680836));
#238860=CARTESIAN_POINT('Ctrl Pts',(-2.11660985255734,-17.1319438894435,
51.8673165037082));
#238861=CARTESIAN_POINT('Ctrl Pts',(9.02658994979439,-14.7137424591425,
50.9964895122678));
#238862=CARTESIAN_POINT('Ctrl Pts',(16.2306982798081,-5.87688016311784,
50.1256599170926));
#238863=CARTESIAN_POINT('Ctrl Pts',(16.3544228438281,5.52630148349916,49.2548228432779));
#238864=CARTESIAN_POINT('Ctrl Pts',(9.34190906724843,14.5148112558948,48.3839953614508));
#238865=CARTESIAN_POINT('Ctrl Pts',(-1.74736206780484,17.1743920796107,
47.5131642926019));
#238866=CARTESIAN_POINT('Ctrl Pts',(-12.0728350519472,12.33639356848,46.6423335041107));
#238867=CARTESIAN_POINT('Ctrl Pts',(-17.131593546837,2.12130386858429,45.7714964768055));
#238868=CARTESIAN_POINT('Ctrl Pts',(-14.7152637943402,-9.02900632073664,
44.9006693581814));
#238869=CARTESIAN_POINT('Ctrl Pts',(-6.86049043645412,-15.421132248916,
44.1265988320007));
#238870=CARTESIAN_POINT('Ctrl Pts',(1.67664609274123,-16.4589134493316,
43.4492820364484));
#238871=CARTESIAN_POINT('Ctrl Pts',(8.64779032528747,-14.1114104698704,
42.8687298516186));
#238872=CARTESIAN_POINT('Ctrl Pts',(13.9200793426358,-8.95426788181058,
42.2881744433897));
#238873=CARTESIAN_POINT('Ctrl Pts',(16.1373785129646,-2.80624313044194,
41.7721272271932));
#238874=CARTESIAN_POINT('Ctrl Pts',(15.9593957365998,4.46544037104988,41.1915717353311));
#238875=CARTESIAN_POINT('Ctrl Pts',(12.9070680382095,10.3872286637522,40.6755255013788));
#238876=CARTESIAN_POINT('Ctrl Pts',(6.45679306590212,15.2531200583392,40.0304611614401));
#238877=CARTESIAN_POINT('Ctrl Pts',(-1.71050799425034,16.9062376755011,
39.3854056268706));
#238878=CARTESIAN_POINT('Ctrl Pts',(-10.9419452574394,12.9961308142673,
38.6113305745999));
#238879=CARTESIAN_POINT('Ctrl Pts',(-16.3585953373913,4.57956727967555,
37.8372587379756));
#238880=CARTESIAN_POINT('Ctrl Pts',(-16.097796881885,-5.4347825234076,37.0631890286929));
#238881=CARTESIAN_POINT('Ctrl Pts',(-10.8881796905676,-12.6529997726378,
36.3751207256879));
#238882=CARTESIAN_POINT('Ctrl Pts',(-5.01030840223578,-15.454518953122,
35.8590744846244));
#238883=CARTESIAN_POINT('Ctrl Pts',(1.33472701701156,-16.4142422067379,
35.3430274888698));
#238884=CARTESIAN_POINT('Ctrl Pts',(8.06489629904189,-14.689066465071,34.8054726933683));
#238885=CARTESIAN_POINT('Ctrl Pts',(13.9130209185243,-8.95679456124063,
34.1604169925392));
#238886=CARTESIAN_POINT('Ctrl Pts',(16.4237604551856,-2.03766960119853,
33.5798603386386));
#238887=CARTESIAN_POINT('Ctrl Pts',(15.68027299236,5.29208583443347,32.9993077557222));
#238888=CARTESIAN_POINT('Ctrl Pts',(11.8320539232393,11.5701648936717,32.4187529357568));
#238889=CARTESIAN_POINT('Ctrl Pts',(5.6400963727169,15.5585768331987,31.8381984063216));
#238890=CARTESIAN_POINT('Ctrl Pts',(-1.66868158055397,16.4646791805917,
31.2576444530988));
#238891=CARTESIAN_POINT('Ctrl Pts',(-8.64707562754308,14.1104100194772,
30.6770905969072));
#238892=CARTESIAN_POINT('Ctrl Pts',(-13.9128698180008,8.96132361808526,
30.0965357310944));
#238893=CARTESIAN_POINT('Ctrl Pts',(-16.4232239110516,2.03755594918788,
29.515981590199));
#238894=CARTESIAN_POINT('Ctrl Pts',(-15.6809425919883,-5.2897891443364,
28.9354278666322));
#238895=CARTESIAN_POINT('Ctrl Pts',(-11.8330377537209,-11.5694986414176,
28.3548733260121));
#238896=CARTESIAN_POINT('Ctrl Pts',(-5.64159458364184,-15.5578123941577,
27.7743186730499));
#238897=CARTESIAN_POINT('Ctrl Pts',(1.66718158338917,-16.4649946344848,
27.1937651141693));
#238898=CARTESIAN_POINT('Ctrl Pts',(8.64572824472334,-14.1110564747162,
26.6132107907819));
#238899=CARTESIAN_POINT('Ctrl Pts',(13.9120911038719,-8.96284918072519,
26.0326560510871));
#238900=CARTESIAN_POINT('Ctrl Pts',(16.4229327058934,-2.03866706424434,
25.4521021078144));
#238901=CARTESIAN_POINT('Ctrl Pts',(15.681631355394,5.28752037547146,24.8715483363615));
#238902=CARTESIAN_POINT('Ctrl Pts',(11.8337267550564,11.5699893591847,24.2909933692521));
#238903=CARTESIAN_POINT('Ctrl Pts',(5.6438107053973,15.5541602141931,23.7104394204526));
#238904=CARTESIAN_POINT('Ctrl Pts',(-2.47956059346794,16.5730178207929,
23.0653795316008));
#238905=CARTESIAN_POINT('Ctrl Pts',(-10.9331648866222,13.005736338138,22.3558121671611));
#238906=CARTESIAN_POINT('Ctrl Pts',(-16.3596427698934,4.58224988357483,
21.5817406615163));
#238907=CARTESIAN_POINT('Ctrl Pts',(-16.1544641937387,-3.20071442345913,
20.9796886611241));
#238908=CARTESIAN_POINT('Ctrl Pts',(-13.9397258495855,-8.06724563879895,
20.5496416130348));
#238909=CARTESIAN_POINT('Ctrl Pts',(-11.444490969623,-11.5417273860109,
20.2056132467722));
#238910=CARTESIAN_POINT('Ctrl Pts',(-7.11467489159697,-14.8092428394538,
19.7755725280741));
#238911=CARTESIAN_POINT('Ctrl Pts',(0.249325086067255,-16.6876817564421,
19.173514735347));
#238912=CARTESIAN_POINT('Ctrl Pts',(8.87213064655367,-14.4900342156583,
18.4854518397648));
#238913=CARTESIAN_POINT('Ctrl Pts',(15.4936351872073,-6.97058578436032,
17.7113810324048));
#238914=CARTESIAN_POINT('Ctrl Pts',(16.7259580662236,2.9633459951168,16.9373049340934));
#238915=CARTESIAN_POINT('Ctrl Pts',(11.9636221632922,12.2495544396949,16.1309828770171));
#238916=CARTESIAN_POINT('Ctrl Pts',(2.13303001983054,17.1313084761312,15.2924055130768));
#238917=CARTESIAN_POINT('Ctrl Pts',(-9.01519137522513,14.7208898317786,
14.4215687638341));
#238918=CARTESIAN_POINT('Ctrl Pts',(-16.2255812968908,5.89023439876925,
13.5507393485439));
#238919=CARTESIAN_POINT('Ctrl Pts',(-16.3588065004022,-5.51171501949518,
12.6799122408096));
#238920=CARTESIAN_POINT('Ctrl Pts',(-9.35332514542046,-14.508221423378,
11.8090778356893));
#238921=CARTESIAN_POINT('Ctrl Pts',(1.73255879421657,-17.1749154809501,
10.9382430664172));
#238922=CARTESIAN_POINT('Ctrl Pts',(12.0627574498455,-12.3478329834607,
10.0674161284438));
#238923=CARTESIAN_POINT('Ctrl Pts',(17.1296705773769,-2.13332883654761,
9.19658641090313));
#238924=CARTESIAN_POINT('Ctrl Pts',(14.7228818093401,9.01203838027292,8.32575068761968));
#238925=CARTESIAN_POINT('Ctrl Pts',(5.89202977025794,16.2253689333283,7.45491818931044));
#238926=CARTESIAN_POINT('Ctrl Pts',(-5.50904525718244,16.3591763998303,
6.58409327671904));
#238927=CARTESIAN_POINT('Ctrl Pts',(-14.5074113329165,9.35573040545499,
5.71325793727796));
#238928=CARTESIAN_POINT('Ctrl Pts',(-17.1743105170372,-1.7306641519617,
4.84242712014745));
#238929=CARTESIAN_POINT('Ctrl Pts',(-12.3510968939884,-12.0601609461095,
3.9715884877974));
#238930=CARTESIAN_POINT('Ctrl Pts',(-2.13249225943635,-17.1312075385247,
3.10078275691633));
#238931=CARTESIAN_POINT('Ctrl Pts',(5.29027061964661,-15.522989874444,2.52019945983576));
#238932=CARTESIAN_POINT('Ctrl Pts',(8.3522710117015,-13.649327033161,2.2299362044039));
#238933=CARTESIAN_POINT('Ctrl Pts',(8.48878499918493,-13.8799848234687,
99.2269782578754));
#238934=CARTESIAN_POINT('Ctrl Pts',(11.6033967261028,-11.9751270860659,
98.936712209361));
#238935=CARTESIAN_POINT('Ctrl Pts',(16.4943157392057,-6.00141635465177,
98.3561391821974));
#238936=CARTESIAN_POINT('Ctrl Pts',(16.6357324406349,5.59713859368169,97.4853236536809));
#238937=CARTESIAN_POINT('Ctrl Pts',(9.51779070112068,14.7452906055853,96.6144860387263));
#238938=CARTESIAN_POINT('Ctrl Pts',(-1.75240702979524,17.4640207207565,
95.7436527523663));
#238939=CARTESIAN_POINT('Ctrl Pts',(-12.2582128697029,12.5608397822837,
94.8728224976032));
#238940=CARTESIAN_POINT('Ctrl Pts',(-17.4154786830823,2.17837923205789,
94.001995721274));
#238941=CARTESIAN_POINT('Ctrl Pts',(-14.9742878846817,-9.15521660755377,
93.1311602554891));
#238942=CARTESIAN_POINT('Ctrl Pts',(-5.99946563971401,-16.4938872048998,
92.260326424645));
#238943=CARTESIAN_POINT('Ctrl Pts',(5.59273575109827,-16.6363223983999,
91.3894997341757));
#238944=CARTESIAN_POINT('Ctrl Pts',(14.7451250582485,-9.51988610036388,
90.518669347223));
#238945=CARTESIAN_POINT('Ctrl Pts',(17.46345931118,1.74983738679237,89.6478332047472));
#238946=CARTESIAN_POINT('Ctrl Pts',(12.5633536013559,12.2567991095292,88.7770021591665));
#238947=CARTESIAN_POINT('Ctrl Pts',(2.17961782156112,17.4144928667105,87.9061759779221));
#238948=CARTESIAN_POINT('Ctrl Pts',(-9.15100225930451,14.9769224684674,
87.0353419298005));
#238949=CARTESIAN_POINT('Ctrl Pts',(-16.4971235649429,5.99906683931137,
86.1645074667019));
#238950=CARTESIAN_POINT('Ctrl Pts',(-16.6137676416785,-4.29735732873286,
85.3904365133614));
#238951=CARTESIAN_POINT('Ctrl Pts',(-12.0396381539631,-11.7478999616671,
84.7131252640343));
#238952=CARTESIAN_POINT('Ctrl Pts',(-5.75744201518781,-15.8122449761323,
84.1325699016718));
#238953=CARTESIAN_POINT('Ctrl Pts',(1.67668593333118,-16.7425493520016,
83.5520159206129));
#238954=CARTESIAN_POINT('Ctrl Pts',(8.77319245021594,-14.3577356415493,
82.971462021676));
#238955=CARTESIAN_POINT('Ctrl Pts',(14.1342390284925,-9.12993347935798,
82.3909078190514));
#238956=CARTESIAN_POINT('Ctrl Pts',(16.6963998076354,-2.09175666122117,
81.8103527304151));
#238957=CARTESIAN_POINT('Ctrl Pts',(15.9487361115079,5.35584273661956,81.229799725136));
#238958=CARTESIAN_POINT('Ctrl Pts',(11.6163129381819,12.4633258111203,80.5847381973458));
#238959=CARTESIAN_POINT('Ctrl Pts',(3.42699705132657,16.9321216026509,79.8751748348519));
#238960=CARTESIAN_POINT('Ctrl Pts',(-6.71022794175382,15.9168670627681,
79.1010971368107));
#238961=CARTESIAN_POINT('Ctrl Pts',(-14.5070247710966,9.37494952692239,
78.3270294796471));
#238962=CARTESIAN_POINT('Ctrl Pts',(-17.270125158327,-0.43102109321798,
77.5529540196287));
#238963=CARTESIAN_POINT('Ctrl Pts',(-14.7454109673212,-7.93321868789899,
76.9509014358046));
#238964=CARTESIAN_POINT('Ctrl Pts',(-10.4199716515543,-12.8166217262474,
76.4348492436342));
#238965=CARTESIAN_POINT('Ctrl Pts',(-4.78005488023143,-16.2851773724691,
75.9188035908198));
#238966=CARTESIAN_POINT('Ctrl Pts',(4.2580561040292,-16.7407746415784,75.230735684199));
#238967=CARTESIAN_POINT('Ctrl Pts',(12.9518337182254,-11.4317764422224,
74.4566696237344));
#238968=CARTESIAN_POINT('Ctrl Pts',(16.7851834172737,-2.92518578489177,
73.7470975933047));
#238969=CARTESIAN_POINT('Ctrl Pts',(15.9483886875745,5.35469127577626,73.1020412053612));
#238970=CARTESIAN_POINT('Ctrl Pts',(12.049455717447,11.7480874218189,72.5214850512754));
#238971=CARTESIAN_POINT('Ctrl Pts',(5.75949249433433,15.8047824539034,71.9409314616361));
#238972=CARTESIAN_POINT('Ctrl Pts',(-2.91153734472619,16.9115612613305,
71.2636179216635));
#238973=CARTESIAN_POINT('Ctrl Pts',(-12.2505051065673,12.5728099043914,
70.4895434311876));
#238974=CARTESIAN_POINT('Ctrl Pts',(-17.4147217134328,2.18541460716548,
69.6187136222616));
#238975=CARTESIAN_POINT('Ctrl Pts',(-14.9789861356944,-9.14536535268001,
68.7478870702415));
#238976=CARTESIAN_POINT('Ctrl Pts',(-6.00929452176819,-16.491475001559,
67.8770500611913));
#238977=CARTESIAN_POINT('Ctrl Pts',(5.58436436412234,-16.6382140547501,
67.0062189599492));
#238978=CARTESIAN_POINT('Ctrl Pts',(14.7400595097614,-9.52929074845171,
66.1353917273371));
#238979=CARTESIAN_POINT('Ctrl Pts',(17.4644459731963,1.74080242141053,65.2645595929364));
#238980=CARTESIAN_POINT('Ctrl Pts',(12.5698047377976,12.2491206936197,64.3937242421175));
#238981=CARTESIAN_POINT('Ctrl Pts',(2.19024202960473,17.4141455079403,63.5228932617547));
#238982=CARTESIAN_POINT('Ctrl Pts',(-9.14459070122629,14.9805808745756,
62.652066935296));
#238983=CARTESIAN_POINT('Ctrl Pts',(-16.489771089887,6.0111116624593,61.7812329110749));
#238984=CARTESIAN_POINT('Ctrl Pts',(-16.6401242151757,-5.58128516978698,
60.9103977879833));
#238985=CARTESIAN_POINT('Ctrl Pts',(-9.5302605676531,-14.7383290630398,
60.039570190413));
#238986=CARTESIAN_POINT('Ctrl Pts',(1.73777226833942,-17.4649651020889,
59.1687414256701));
#238987=CARTESIAN_POINT('Ctrl Pts',(12.2476610402421,-12.5713756821838,
58.2979055405823));
#238988=CARTESIAN_POINT('Ctrl Pts',(17.4136858816169,-2.19273652431932,
57.4270729698278));
#238989=CARTESIAN_POINT('Ctrl Pts',(14.981930446536,9.14254478119422,56.5562467525834));
#238990=CARTESIAN_POINT('Ctrl Pts',(6.01339038184097,16.4889088743364,55.6854147251098));
#238991=CARTESIAN_POINT('Ctrl Pts',(-5.57894507680866,16.6409084278254,
54.8145786939686));
#238992=CARTESIAN_POINT('Ctrl Pts',(-14.7370045005726,9.53231464138315,
53.9437493687003));
#238993=CARTESIAN_POINT('Ctrl Pts',(-17.4652297446769,-1.73536383875261,
53.0729222066523));
#238994=CARTESIAN_POINT('Ctrl Pts',(-12.5730422052169,-12.2458280452908,
52.2020873347718));
#238995=CARTESIAN_POINT('Ctrl Pts',(-2.19527176056817,-17.4135129471476,
51.3312530703965));
#238996=CARTESIAN_POINT('Ctrl Pts',(9.14068248795113,-14.9829440651316,
50.460426078956));
#238997=CARTESIAN_POINT('Ctrl Pts',(16.4876572233689,-6.01619298817529,
49.5895964837808));
#238998=CARTESIAN_POINT('Ctrl Pts',(16.642336235443,5.57754308172404,48.7187594099662));
#238999=CARTESIAN_POINT('Ctrl Pts',(9.53489291647808,14.7343702703478,47.847931928139));
#239000=CARTESIAN_POINT('Ctrl Pts',(-1.7333002608043,17.466426119112,46.9771008592902));
#239001=CARTESIAN_POINT('Ctrl Pts',(-12.2439166988542,12.573438672989,46.1062700707989));
#239002=CARTESIAN_POINT('Ctrl Pts',(-17.4131679331902,2.20003618859483,
45.2354330434938));
#239003=CARTESIAN_POINT('Ctrl Pts',(-14.9844442898859,-9.14312100426954,
44.3646059248696));
#239004=CARTESIAN_POINT('Ctrl Pts',(-7.01434234431839,-15.6620811446554,
43.5905353986889));
#239005=CARTESIAN_POINT('Ctrl Pts',(1.66324093737107,-16.73878357116,42.9132186031367));
#239006=CARTESIAN_POINT('Ctrl Pts',(8.75702489509921,-14.3695647601151,
42.3326664183069));
#239007=CARTESIAN_POINT('Ctrl Pts',(14.1306304802255,-9.13929418823695,
41.752111010078));
#239008=CARTESIAN_POINT('Ctrl Pts',(16.4005614639397,-2.8940207249384,41.2360637938814));
#239009=CARTESIAN_POINT('Ctrl Pts',(16.237923794459,4.50002066837277,40.6555083020194));
#239010=CARTESIAN_POINT('Ctrl Pts',(13.1494556580243,10.5286068808771,40.1394620680671));
#239011=CARTESIAN_POINT('Ctrl Pts',(6.60327848446808,15.4923583724316,39.4943977281284));
#239012=CARTESIAN_POINT('Ctrl Pts',(-1.69646529956568,17.1936514278593,
38.8493421935588));
#239013=CARTESIAN_POINT('Ctrl Pts',(-11.092444388477,13.2413960045304,38.0752671412882));
#239014=CARTESIAN_POINT('Ctrl Pts',(-16.6210120209605,4.69749719799447,
37.3011953046638));
#239015=CARTESIAN_POINT('Ctrl Pts',(-16.3811010238375,-5.48514360464308,
36.5271255953811));
#239016=CARTESIAN_POINT('Ctrl Pts',(-11.1024283513504,-12.837489201902,
35.8390572923762));
#239017=CARTESIAN_POINT('Ctrl Pts',(-5.13332935082007,-15.7006709531036,
35.3230110513127));
#239018=CARTESIAN_POINT('Ctrl Pts',(1.31591718812027,-16.6924916788598,
34.8069640555581));
#239019=CARTESIAN_POINT('Ctrl Pts',(8.1628418183935,-14.9554556447336,34.2694092600565));
#239020=CARTESIAN_POINT('Ctrl Pts',(14.1234596103293,-9.14186847773222,
33.6243535592274));
#239021=CARTESIAN_POINT('Ctrl Pts',(16.6936719386981,-2.11321844749483,
33.0437969053269));
#239022=CARTESIAN_POINT('Ctrl Pts',(15.9562269799882,5.34117745670337,32.4632443224105));
#239023=CARTESIAN_POINT('Ctrl Pts',(12.0593861487823,11.7340974830819,31.8826895024451));
#239024=CARTESIAN_POINT('Ctrl Pts',(5.77378900301761,15.8049223518279,31.3021349730099));
#239025=CARTESIAN_POINT('Ctrl Pts',(-1.65510911752099,16.7446289226799,
30.721581019787));
#239026=CARTESIAN_POINT('Ctrl Pts',(-8.75630997096402,14.3685298064228,
30.1410271635955));
#239027=CARTESIAN_POINT('Ctrl Pts',(-14.123277879427,9.14648751789557,29.5604722977826));
#239028=CARTESIAN_POINT('Ctrl Pts',(-16.6931337586577,2.11309460805525,
28.9799181568872));
#239029=CARTESIAN_POINT('Ctrl Pts',(-15.9568984941964,-5.33883716343869,
28.3993644333204));
#239030=CARTESIAN_POINT('Ctrl Pts',(-12.0603866507349,-11.7334192963477,
27.8188098927003));
#239031=CARTESIAN_POINT('Ctrl Pts',(-5.77530920941611,-15.8041405444572,
27.2382552397382));
#239032=CARTESIAN_POINT('Ctrl Pts',(1.65358217561989,-16.7449461297442,
26.6577016808575));
#239033=CARTESIAN_POINT('Ctrl Pts',(8.75493977732347,-14.3691838508232,
26.0771473574701));
#239034=CARTESIAN_POINT('Ctrl Pts',(14.1224798661182,-9.14803601504581,
25.4965926177754));
#239035=CARTESIAN_POINT('Ctrl Pts',(16.6928394765572,-2.11422505386822,
24.9160386745026));
#239036=CARTESIAN_POINT('Ctrl Pts',(15.9575840657478,5.33653162796476,24.3354849030498));
#239037=CARTESIAN_POINT('Ctrl Pts',(12.0611060284262,11.7339105831316,23.7549299359404));
#239038=CARTESIAN_POINT('Ctrl Pts',(5.77752048737213,15.8004333326853,23.1743759871408));
#239039=CARTESIAN_POINT('Ctrl Pts',(-2.47924856520324,16.8567998227737,
22.5293160982891));
#239040=CARTESIAN_POINT('Ctrl Pts',(-11.0835043759662,13.251197345447,21.8197487338493));
#239041=CARTESIAN_POINT('Ctrl Pts',(-16.6220148660366,4.70008954250071,
21.0456772282045));
#239042=CARTESIAN_POINT('Ctrl Pts',(-16.4331990446191,-3.21337082858218,
20.4436252278124));
#239043=CARTESIAN_POINT('Ctrl Pts',(-14.1934934482177,-8.16720178083019,
20.0135781797231));
#239044=CARTESIAN_POINT('Ctrl Pts',(-11.6652708287926,-11.7062090924229,
19.6695498134604));
#239045=CARTESIAN_POINT('Ctrl Pts',(-7.27120138981021,-15.0392678573237,
19.2395090947624));
#239046=CARTESIAN_POINT('Ctrl Pts',(0.211611217921813,-16.967849685226,
18.6374513020352));
#239047=CARTESIAN_POINT('Ctrl Pts',(8.98401514154719,-14.7550874778746,
17.949388406453));
#239048=CARTESIAN_POINT('Ctrl Pts',(15.7356726438141,-7.12633381492239,
17.175317599093));
#239049=CARTESIAN_POINT('Ctrl Pts',(17.0134814845874,2.97075792031248,16.4012415007816));
#239050=CARTESIAN_POINT('Ctrl Pts',(12.1948982655125,12.4245666007347,15.5949194437054));
#239051=CARTESIAN_POINT('Ctrl Pts',(2.21193890510566,17.4128208997144,14.7563420797651));
#239052=CARTESIAN_POINT('Ctrl Pts',(-9.129044165926,14.9901693650852,13.8855053305224));
#239053=CARTESIAN_POINT('Ctrl Pts',(-16.48246946122,6.0297934641972,13.0146759152321));
#239054=CARTESIAN_POINT('Ctrl Pts',(-16.646672974869,-5.56276847375414,
12.1438488074979));
#239055=CARTESIAN_POINT('Ctrl Pts',(-9.54655585518563,-14.7276121794694,
11.2730144023776));
#239056=CARTESIAN_POINT('Ctrl Pts',(1.71826386139983,-17.4669216752145,
10.4021796331054));
#239057=CARTESIAN_POINT('Ctrl Pts',(12.2336431520932,-12.5850459013407,
9.53135269513208));
#239058=CARTESIAN_POINT('Ctrl Pts',(17.411165328242,-2.21225561311626,8.66052297759138));
#239059=CARTESIAN_POINT('Ctrl Pts',(14.9921885840591,9.12584626907111,7.78968725430793));
#239060=CARTESIAN_POINT('Ctrl Pts',(6.03160372454245,16.4822344119617,6.91885475599869));
#239061=CARTESIAN_POINT('Ctrl Pts',(-5.56001902800407,16.6470652003155,
6.04802984340727));
#239062=CARTESIAN_POINT('Ctrl Pts',(-14.7268513005655,9.54895788029192,
5.17719450396623));
#239063=CARTESIAN_POINT('Ctrl Pts',(-17.4661665925956,-1.7162599220839,
4.30636368683569));
#239064=CARTESIAN_POINT('Ctrl Pts',(-12.5886252809838,-12.231150177773,
3.43552505448566));
#239065=CARTESIAN_POINT('Ctrl Pts',(-2.21084239230321,-17.4124010089273,
2.56471932360457));
#239066=CARTESIAN_POINT('Ctrl Pts',(5.33887056979894,-15.796809726892,1.98413602652401));
#239067=CARTESIAN_POINT('Ctrl Pts',(8.45770668932371,-13.8989440972858,
1.69387277109215));
#239068=CARTESIAN_POINT('Ctrl Pts',(8.76715699999819,-14.3564180876329,
99.052309606736));
#239069=CARTESIAN_POINT('Ctrl Pts',(11.9886238051641,-12.3891546999019,
98.7620435582216));
#239070=CARTESIAN_POINT('Ctrl Pts',(17.0495432670028,-6.21612120519555,
98.1814705310579));
#239071=CARTESIAN_POINT('Ctrl Pts',(17.2036165345894,5.77555937027926,97.3106550025416));
#239072=CARTESIAN_POINT('Ctrl Pts',(9.85058437317182,15.2387899365277,96.4398173875869));
#239073=CARTESIAN_POINT('Ctrl Pts',(-1.79991966087836,18.0573787824467,
95.568984101227));
#239074=CARTESIAN_POINT('Ctrl Pts',(-12.6652931122004,12.9951149038033,
94.6981538464638));
#239075=CARTESIAN_POINT('Ctrl Pts',(-18.0045158179782,2.26412091126961,
93.8273270701346));
#239076=CARTESIAN_POINT('Ctrl Pts',(-15.4882782198937,-9.45543610987401,
92.9564916043497));
#239077=CARTESIAN_POINT('Ctrl Pts',(-6.21414526804168,-17.0490681035886,
92.0856577735059));
#239078=CARTESIAN_POINT('Ctrl Pts',(5.77102628358541,-17.2042392156777,
91.2148310830361));
#239079=CARTESIAN_POINT('Ctrl Pts',(15.2386075220851,-9.8527428020288,90.3440006960838));
#239080=CARTESIAN_POINT('Ctrl Pts',(18.0568015627133,1.7972593194918,89.4731645536076));
#239081=CARTESIAN_POINT('Ctrl Pts',(12.9977105812062,12.6638315043494,88.6023335080272));
#239082=CARTESIAN_POINT('Ctrl Pts',(2.26540177164034,18.0034952545173,87.7315073267828));
#239083=CARTESIAN_POINT('Ctrl Pts',(-9.45107695862158,15.4909986132381,
86.860673278661));
#239084=CARTESIAN_POINT('Ctrl Pts',(-17.0524157645445,6.21373731667505,
85.9898388155626));
#239085=CARTESIAN_POINT('Ctrl Pts',(-17.1800328984222,-4.43174438342921,
85.215767862222));
#239086=CARTESIAN_POINT('Ctrl Pts',(-12.4558908389113,-12.1380328912132,
84.5384566128949));
#239087=CARTESIAN_POINT('Ctrl Pts',(-5.96344937702762,-16.344478215074,
83.9579012505325));
#239088=CARTESIAN_POINT('Ctrl Pts',(1.7221186648677,-17.3113968159195,83.3773472694735));
#239089=CARTESIAN_POINT('Ctrl Pts',(9.0608797719512,-14.8505604085018,82.7967933705367));
#239090=CARTESIAN_POINT('Ctrl Pts',(14.6072734506298,-9.44915026804885,
82.216239167912));
#239091=CARTESIAN_POINT('Ctrl Pts',(17.2611127784441,-2.17407308679733,
81.6356840792757));
#239092=CARTESIAN_POINT('Ctrl Pts',(16.4931763765289,5.5265716300325,81.0551310739967));
#239093=CARTESIAN_POINT('Ctrl Pts',(12.0187010590968,12.8780025695661,80.4100695462064));
#239094=CARTESIAN_POINT('Ctrl Pts',(3.5547490216277,17.5039228779484,79.7005061837126));
#239095=CARTESIAN_POINT('Ctrl Pts',(-6.92690409925427,16.4611409558338,
78.9264284856713));
#239096=CARTESIAN_POINT('Ctrl Pts',(-14.9925319138941,9.70273786886962,
78.1523608285078));
#239097=CARTESIAN_POINT('Ctrl Pts',(-17.8560122471152,-0.433862331699088,
77.3782853684892));
#239098=CARTESIAN_POINT('Ctrl Pts',(-15.2508003579964,-8.19216542577312,
76.7762327846652));
#239099=CARTESIAN_POINT('Ctrl Pts',(-10.7820437821526,-13.2440926742085,
76.2601805924949));
#239100=CARTESIAN_POINT('Ctrl Pts',(-4.95324397031391,-16.8341151253554,
75.7441349396804));
#239101=CARTESIAN_POINT('Ctrl Pts',(4.3910229147404,-17.3113207561596,75.0560670330597));
#239102=CARTESIAN_POINT('Ctrl Pts',(13.3832036002561,-11.8282387802635,
74.282000972595));
#239103=CARTESIAN_POINT('Ctrl Pts',(17.3523385922518,-3.03582348956621,
73.5724289421653));
#239104=CARTESIAN_POINT('Ctrl Pts',(16.4928163797329,5.52538105452438,72.9273725542218));
#239105=CARTESIAN_POINT('Ctrl Pts',(12.4660412170496,12.1382205981896,72.346816400136));
#239106=CARTESIAN_POINT('Ctrl Pts',(5.96556319708778,16.3367605308019,71.7662628104968));
#239107=CARTESIAN_POINT('Ctrl Pts',(-2.99872084798937,17.4869841120186,
71.0889492705241));
#239108=CARTESIAN_POINT('Ctrl Pts',(-12.6573205203971,13.0074820595176,
70.3148747800481));
#239109=CARTESIAN_POINT('Ctrl Pts',(-18.0037263046349,2.27139617519104,
69.4440449711223));
#239110=CARTESIAN_POINT('Ctrl Pts',(-15.4931295618835,-9.44524856997223,
68.5732184191021));
#239111=CARTESIAN_POINT('Ctrl Pts',(-6.22430686466777,-17.046567145381,
67.7023814100519));
#239112=CARTESIAN_POINT('Ctrl Pts',(5.76237527717141,-17.2061867302703,
66.8315503088098));
#239113=CARTESIAN_POINT('Ctrl Pts',(15.23335758257,-9.8624687399365,65.9607230761977));
#239114=CARTESIAN_POINT('Ctrl Pts',(18.0578190006964,1.78792053952389,65.0898909417971));
#239115=CARTESIAN_POINT('Ctrl Pts',(13.0043732470957,12.6558868706735,64.219055590978));
#239116=CARTESIAN_POINT('Ctrl Pts',(2.27638731787781,18.0031291737483,63.3482246106154));
#239117=CARTESIAN_POINT('Ctrl Pts',(-9.4444467944542,15.494777426937,62.4773982841565));
#239118=CARTESIAN_POINT('Ctrl Pts',(-17.0448038465628,6.22618334447198,
61.6065642599356));
#239119=CARTESIAN_POINT('Ctrl Pts',(-17.2081624922266,-5.75918485070795,
60.7357291368438));
#239120=CARTESIAN_POINT('Ctrl Pts',(-9.86346415999759,-15.2315739678112,
59.8649015392737));
#239121=CARTESIAN_POINT('Ctrl Pts',(1.78478381785936,-18.0583502864583,
58.9940727745307));
#239122=CARTESIAN_POINT('Ctrl Pts',(12.6543784806598,-13.0059982313566,
58.1232368894429));
#239123=CARTESIAN_POINT('Ctrl Pts',(18.0026513042045,-2.27896516164312,
57.2524043186884));
#239124=CARTESIAN_POINT('Ctrl Pts',(15.496171875543,9.44233009666647,56.381578101444));
#239125=CARTESIAN_POINT('Ctrl Pts',(6.22853844674316,17.0439111077232,55.5107460739704));
#239126=CARTESIAN_POINT('Ctrl Pts',(-5.75676466137053,17.2089715299148,
54.6399100428292));
#239127=CARTESIAN_POINT('Ctrl Pts',(-15.2302033199087,9.86558712897122,
53.7690807175609));
#239128=CARTESIAN_POINT('Ctrl Pts',(-18.0586219131062,-1.78229373998477,
52.8982535555128));
#239129=CARTESIAN_POINT('Ctrl Pts',(-13.0077206334142,-12.6524818626799,
52.0274186836324));
#239130=CARTESIAN_POINT('Ctrl Pts',(-2.28158506961798,-18.002471396198,
51.1565844192571));
#239131=CARTESIAN_POINT('Ctrl Pts',(9.44040171220719,-15.497217412617,50.2857574278167));
#239132=CARTESIAN_POINT('Ctrl Pts',(17.042619402826,-6.23143746105117,49.4149278326414));
#239133=CARTESIAN_POINT('Ctrl Pts',(17.2104390187938,5.75531800942087,48.5440907588267));
#239134=CARTESIAN_POINT('Ctrl Pts',(9.86825719534259,15.2274769587106,47.6732632769996));
#239135=CARTESIAN_POINT('Ctrl Pts',(-1.78016055288848,18.0598574573761,
46.8024322081508));
#239136=CARTESIAN_POINT('Ctrl Pts',(-12.6505057546064,13.0081288729622,
45.9316014196595));
#239137=CARTESIAN_POINT('Ctrl Pts',(-18.0021097730121,2.28651185149973,
45.0607643923544));
#239138=CARTESIAN_POINT('Ctrl Pts',(-15.4987740140161,-9.44292408664009,
44.1899372737303));
#239139=CARTESIAN_POINT('Ctrl Pts',(-7.26286095915778,-16.1883645689534,
43.4158667475495));
#239140=CARTESIAN_POINT('Ctrl Pts',(1.70821915907751,-17.3074952939472,
42.7385499519973));
#239141=CARTESIAN_POINT('Ctrl Pts',(9.04415615800316,-14.8627777262791,
42.1579977671675));
#239142=CARTESIAN_POINT('Ctrl Pts',(14.6035367509411,-9.45882956245117,
41.5774423589386));
#239143=CARTESIAN_POINT('Ctrl Pts',(16.9546940458426,-3.00333058466406,
41.061395142742));
#239144=CARTESIAN_POINT('Ctrl Pts',(16.7915884613648,4.6415282619112,40.48083965088));
#239145=CARTESIAN_POINT('Ctrl Pts',(13.6025038805257,10.8766425359314,39.9647934169276));
#239146=CARTESIAN_POINT('Ctrl Pts',(6.83775902265749,16.0131642087344,39.319729076989));
#239147=CARTESIAN_POINT('Ctrl Pts',(-1.74226651486021,17.7778104895533,
38.6746735424195));
#239148=CARTESIAN_POINT('Ctrl Pts',(-11.4595317746384,13.6979484352927,
37.9005984901488));
#239149=CARTESIAN_POINT('Ctrl Pts',(-17.1813915307343,4.86811767644702,
37.1265266535245));
#239150=CARTESIAN_POINT('Ctrl Pts',(-16.940289282258,-5.65996487086027,
36.3524569442418));
#239151=CARTESIAN_POINT('Ctrl Pts',(-11.4876458092145,-13.265205402535,
35.6643886412368));
#239152=CARTESIAN_POINT('Ctrl Pts',(-5.318087143476,-16.2295461621222,35.1483424001733));
#239153=CARTESIAN_POINT('Ctrl Pts',(1.34913377896471,-17.2594018483649,
34.6322954044187));
#239154=CARTESIAN_POINT('Ctrl Pts',(8.42943087827034,-15.4681258351042,
34.0947406089171));
#239155=CARTESIAN_POINT('Ctrl Pts',(14.596119559152,-9.46148468083061,33.449684908088));
#239156=CARTESIAN_POINT('Ctrl Pts',(17.2582778928504,-2.19625899094256,
32.8691282541875));
#239157=CARTESIAN_POINT('Ctrl Pts',(16.500911652428,5.51140159635979,32.2885756712711));
#239158=CARTESIAN_POINT('Ctrl Pts',(12.4762980432764,12.1237504443564,31.7080208513057));
#239159=CARTESIAN_POINT('Ctrl Pts',(5.98034615251083,16.3368953763189,31.1274663218705));
#239160=CARTESIAN_POINT('Ctrl Pts',(-1.69980907768492,17.3135326658694,
30.5469123686476));
#239161=CARTESIAN_POINT('Ctrl Pts',(-9.04341729516743,14.8617086289403,
29.9663585124561));
#239162=CARTESIAN_POINT('Ctrl Pts',(-14.5959295328934,9.4662587442193,29.3858036466433));
#239163=CARTESIAN_POINT('Ctrl Pts',(-17.2577211336903,2.19613127136607,
28.8052495057478));
#239164=CARTESIAN_POINT('Ctrl Pts',(-16.5016045459393,-5.50898183210463,
28.2246957821811));
#239165=CARTESIAN_POINT('Ctrl Pts',(-12.4773318946541,-12.1230484078291,
27.6441412415609));
#239166=CARTESIAN_POINT('Ctrl Pts',(-5.98191744846672,-16.3360861079431,
27.0635865885988));
#239167=CARTESIAN_POINT('Ctrl Pts',(1.69823021968216,-17.3138595467425,
26.4830330297182));
#239168=CARTESIAN_POINT('Ctrl Pts',(9.04200008314835,-14.8623839312654,
25.9024787063308));
#239169=CARTESIAN_POINT('Ctrl Pts',(14.5951036067587,-9.46785920594099,
25.321923966636));
#239170=CARTESIAN_POINT('Ctrl Pts',(17.2574157115342,-2.19729982566767,
24.7413700233632));
#239171=CARTESIAN_POINT('Ctrl Pts',(16.5023125577442,5.50659760145309,24.1608162519104));
#239172=CARTESIAN_POINT('Ctrl Pts',(12.4780744996504,12.1235559725531,23.580261284801));
#239173=CARTESIAN_POINT('Ctrl Pts',(5.98420398379831,16.3322514226975,22.9997073360015));
#239174=CARTESIAN_POINT('Ctrl Pts',(-2.55182102918359,17.4300703537876,
22.3546474471497));
#239175=CARTESIAN_POINT('Ctrl Pts',(-11.4502798790609,13.7080717736507,
21.64508008271));
#239176=CARTESIAN_POINT('Ctrl Pts',(-17.1824337293183,4.87080831117113,
20.8710085770651));
#239177=CARTESIAN_POINT('Ctrl Pts',(-16.9925922916665,-3.31113477029579,
20.268956576673));
#239178=CARTESIAN_POINT('Ctrl Pts',(-14.6803378523476,-8.43445355746566,
19.8389095285837));
#239179=CARTESIAN_POINT('Ctrl Pts',(-12.0688002651916,-12.0951812634033,
19.494881162321));
#239180=CARTESIAN_POINT('Ctrl Pts',(-7.52800711766107,-15.5442613679623,
19.064840443623));
#239181=CARTESIAN_POINT('Ctrl Pts',(0.207196676247887,-17.5433367180608,
18.4627826508959));
#239182=CARTESIAN_POINT('Ctrl Pts',(9.27859232341989,-15.2615250695283,
17.7747197553136));
#239183=CARTESIAN_POINT('Ctrl Pts',(16.2643657098079,-7.37871331945376,
17.0006489479537));
#239184=CARTESIAN_POINT('Ctrl Pts',(17.5924032911055,3.05988977143467,16.2265728496422));
#239185=CARTESIAN_POINT('Ctrl Pts',(12.6168745788474,12.8375363127384,15.420250792566));
#239186=CARTESIAN_POINT('Ctrl Pts',(2.29881887094224,18.0017454056799,14.5816734286257));
#239187=CARTESIAN_POINT('Ctrl Pts',(-9.4283665128344,15.5046801716643,13.710836679383));
#239188=CARTESIAN_POINT('Ctrl Pts',(-17.0372419300217,6.24549375292512,
12.8400072640927));
#239189=CARTESIAN_POINT('Ctrl Pts',(-17.2149206397151,-5.74003587340941,
11.9691801563585));
#239190=CARTESIAN_POINT('Ctrl Pts',(-9.88030473049062,-15.2204825913281,
11.0983457512382));
#239191=CARTESIAN_POINT('Ctrl Pts',(1.76461268399094,-18.0603598282267,
10.2275109819661));
#239192=CARTESIAN_POINT('Ctrl Pts',(12.6398757719083,-13.0201225749671,
9.3566840439927));
#239193=CARTESIAN_POINT('Ctrl Pts',(18.000032313987,-2.29914406424202,8.48585432645201));
#239194=CARTESIAN_POINT('Ctrl Pts',(15.5067657929802,9.42505775336493,7.61501860316853));
#239195=CARTESIAN_POINT('Ctrl Pts',(6.24736609083517,17.0369991166084,6.74418610485931));
#239196=CARTESIAN_POINT('Ctrl Pts',(-5.73719514434325,17.2153218102069,
5.87336119226789));
#239197=CARTESIAN_POINT('Ctrl Pts',(-15.219689704433,9.88279232403671,5.00252585282684));
#239198=CARTESIAN_POINT('Ctrl Pts',(-18.0595867981489,-1.76255023755696,
4.13169503569631));
#239199=CARTESIAN_POINT('Ctrl Pts',(-13.0238037594843,-12.6372782626649,
3.26085640334627));
#239200=CARTESIAN_POINT('Ctrl Pts',(-2.29772161595504,-18.0013480845832,
2.39005067246519));
#239201=CARTESIAN_POINT('Ctrl Pts',(5.50918241743441,-16.3360304707645,
1.80946737538463));
#239202=CARTESIAN_POINT('Ctrl Pts',(8.73501195347601,-14.3759990380551,
1.51920411995276));
#239203=CARTESIAN_POINT('Ctrl Pts',(8.89008543493605,-14.5544317756958,
99.0606854777036));
#239204=CARTESIAN_POINT('Ctrl Pts',(12.1558710283098,-12.5596364181912,
98.7704194291892));
#239205=CARTESIAN_POINT('Ctrl Pts',(17.2864619031851,-6.30046953782869,
98.1898464020256));
#239206=CARTESIAN_POINT('Ctrl Pts',(17.4413419220222,5.85731058873415,97.3190308735092));
#239207=CARTESIAN_POINT('Ctrl Pts',(9.98552551405513,15.4509276349877,96.4481932585546));
#239208=CARTESIAN_POINT('Ctrl Pts',(-1.82670386248038,18.3073670766237,
95.5773599721945));
#239209=CARTESIAN_POINT('Ctrl Pts',(-12.8420828025999,13.173868921555,94.7065297174315));
#239210=CARTESIAN_POINT('Ctrl Pts',(-18.2541924403762,2.29365511155977,
93.8357029411022));
#239211=CARTESIAN_POINT('Ctrl Pts',(-15.7018969363926,-9.58801258153288,
92.9648674753173));
#239212=CARTESIAN_POINT('Ctrl Pts',(-6.29850425500702,-17.2859075540245,
92.0940336444734));
#239213=CARTESIAN_POINT('Ctrl Pts',(5.85273271762905,-17.4420077829398,
91.2232069540038));
#239214=CARTESIAN_POINT('Ctrl Pts',(15.4507338222938,-9.98769669259367,
90.3523765670513));
#239215=CARTESIAN_POINT('Ctrl Pts',(18.306786772426,1.82399798309897,89.4815404245753));
#239216=CARTESIAN_POINT('Ctrl Pts',(13.1764983892563,12.8406052336333,88.6107093789947));
#239217=CARTESIAN_POINT('Ctrl Pts',(2.29495487010574,18.2531566196922,87.7398831977504));
#239218=CARTESIAN_POINT('Ctrl Pts',(-9.58359355781425,15.7046544798534,
86.8690491496287));
#239219=CARTESIAN_POINT('Ctrl Pts',(-17.2893020631902,6.29809415943468,
85.9982146865302));
#239220=CARTESIAN_POINT('Ctrl Pts',(-17.4176007211659,-4.49490182373221,
85.2241437331896));
#239221=CARTESIAN_POINT('Ctrl Pts',(-12.6272261865781,-12.3074648287593,
84.5468324838625));
#239222=CARTESIAN_POINT('Ctrl Pts',(-6.04440583990677,-16.571531320859,
83.9662771215001));
#239223=CARTESIAN_POINT('Ctrl Pts',(1.74773990895375,-17.5510616250785,
83.3857231404411));
#239224=CARTESIAN_POINT('Ctrl Pts',(9.18792562520708,-15.0553859618781,
82.8051692415043));
#239225=CARTESIAN_POINT('Ctrl Pts',(14.8106120633746,-9.57857565064635,
82.2246150388795));
#239226=CARTESIAN_POINT('Ctrl Pts',(17.5004781357154,-2.20243830744904,
81.6440599502435));
#239227=CARTESIAN_POINT('Ctrl Pts',(16.7211190228676,5.60482181151021,81.0635069449642));
#239228=CARTESIAN_POINT('Ctrl Pts',(12.1839040493072,13.0576360659591,80.4184454171741));
#239229=CARTESIAN_POINT('Ctrl Pts',(3.60222133551351,17.7468018573532,79.70888205468));
#239230=CARTESIAN_POINT('Ctrl Pts',(-7.02455946532631,16.6884844094707,
78.9348043566392));
#239231=CARTESIAN_POINT('Ctrl Pts',(-15.2012274923056,9.83565021635821,
78.1607366994752));
#239232=CARTESIAN_POINT('Ctrl Pts',(-18.1033577801065,-0.441699457012622,
77.3866612394571));
#239233=CARTESIAN_POINT('Ctrl Pts',(-15.4612519805052,-8.30722897335534,
76.7846086556327));
#239234=CARTESIAN_POINT('Ctrl Pts',(-10.9300873348228,-13.4286652702348,
76.2685564634624));
#239235=CARTESIAN_POINT('Ctrl Pts',(-5.02015611589746,-17.0678513450682,
75.752510810648));
#239236=CARTESIAN_POINT('Ctrl Pts',(4.4536274517428,-17.5507126437468,75.0644429040273));
#239237=CARTESIAN_POINT('Ctrl Pts',(13.5698223142606,-11.9907509284302,
74.2903768435627));
#239238=CARTESIAN_POINT('Ctrl Pts',(17.5930553058591,-3.07611997012264,
73.5808048131329));
#239239=CARTESIAN_POINT('Ctrl Pts',(16.7207539621743,5.60361427283238,72.9357484251894));
#239240=CARTESIAN_POINT('Ctrl Pts',(12.63751723993,12.3076571255544,72.3551922711036));
#239241=CARTESIAN_POINT('Ctrl Pts',(6.04654773836311,16.5637065681247,71.7746386814644));
#239242=CARTESIAN_POINT('Ctrl Pts',(-3.04203800983487,17.7289517406649,
71.0973251414917));
#239243=CARTESIAN_POINT('Ctrl Pts',(-12.8340098366162,13.1864060030886,
70.3232506510158));
#239244=CARTESIAN_POINT('Ctrl Pts',(-18.2533886621945,2.3010326052957,69.4524208420899));
#239245=CARTESIAN_POINT('Ctrl Pts',(-15.7068178210068,-9.57768543730515,
68.5815942900696));
#239246=CARTESIAN_POINT('Ctrl Pts',(-6.3088082664218,-17.2833719559698,
67.7107572810197));
#239247=CARTESIAN_POINT('Ctrl Pts',(5.84397144287685,-17.443982881724,66.8399261797773));
#239248=CARTESIAN_POINT('Ctrl Pts',(15.4453997792401,-9.99756241436593,
65.9690989471653));
#239249=CARTESIAN_POINT('Ctrl Pts',(18.3078261436868,1.81453235227223,65.0982668127647));
#239250=CARTESIAN_POINT('Ctrl Pts',(13.1832504850079,12.8325503484032,64.2274314619457));
#239251=CARTESIAN_POINT('Ctrl Pts',(2.30609472080133,18.2527862038081,63.356600481583));
#239252=CARTESIAN_POINT('Ctrl Pts',(-9.576873302975,15.7084881443975,62.4857741551242));
#239253=CARTESIAN_POINT('Ctrl Pts',(-17.2815845706693,6.31070912045167,
61.6149401309032));
#239254=CARTESIAN_POINT('Ctrl Pts',(-17.4459871313452,-5.84072741779982,
60.7441050078115));
#239255=CARTESIAN_POINT('Ctrl Pts',(-9.99856692446235,-15.4436040014289,
59.8732774102412));
#239256=CARTESIAN_POINT('Ctrl Pts',(1.81134937490133,-18.3083582159332,
59.0024486454984));
#239257=CARTESIAN_POINT('Ctrl Pts',(12.8310227375466,-13.1849017517441,
58.1316127604105));
#239258=CARTESIAN_POINT('Ctrl Pts',(18.2523011821811,-2.30870644278957,
57.260780189656));
#239259=CARTESIAN_POINT('Ctrl Pts',(15.7099025562338,9.57472642462758,56.3899539724116));
#239260=CARTESIAN_POINT('Ctrl Pts',(6.31309668658081,17.2806802607506,55.519121944938));
#239261=CARTESIAN_POINT('Ctrl Pts',(-5.83827358094536,17.4468072537024,
54.6482859137968));
#239262=CARTESIAN_POINT('Ctrl Pts',(-15.4422148127214,10.0007197963829,
53.7774565885285));
#239263=CARTESIAN_POINT('Ctrl Pts',(-18.3086334885908,-1.80882531563725,
52.9066294264805));
#239264=CARTESIAN_POINT('Ctrl Pts',(-13.1866488859263,-12.8290991683439,
52.0357945546));
#239265=CARTESIAN_POINT('Ctrl Pts',(-2.31136138108,-18.252120640339,51.1649602902248));
#239266=CARTESIAN_POINT('Ctrl Pts',(9.5727689593676,-15.7109597318695,50.2941332987842));
#239267=CARTESIAN_POINT('Ctrl Pts',(17.279375680449,-6.31604177144682,49.4233037036091));
#239268=CARTESIAN_POINT('Ctrl Pts',(17.4482865623734,5.83681722655013,48.5524666297943));
#239269=CARTESIAN_POINT('Ctrl Pts',(10.0034352170727,15.4394457106933,47.6816391479673));
#239270=CARTESIAN_POINT('Ctrl Pts',(-1.80666436127536,18.3098871005997,
46.8108080791184));
#239271=CARTESIAN_POINT('Ctrl Pts',(-12.8270963985296,13.1870626557773,
45.9399772906272));
#239272=CARTESIAN_POINT('Ctrl Pts',(-18.2517515264408,2.31635691537925,
45.069140263322));
#239273=CARTESIAN_POINT('Ctrl Pts',(-15.7125444198909,-9.57532720724451,
44.1983131446978));
#239274=CARTESIAN_POINT('Ctrl Pts',(-7.36182828213235,-16.4133891206286,
43.4242426185172));
#239275=CARTESIAN_POINT('Ctrl Pts',(1.73364507368077,-17.5471083255876,
42.7469258229649));
#239276=CARTESIAN_POINT('Ctrl Pts',(9.17097300512817,-15.0677717277235,
42.166373638135));
#239277=CARTESIAN_POINT('Ctrl Pts',(14.8068231971931,-9.5883949463896,41.5858182299063));
#239278=CARTESIAN_POINT('Ctrl Pts',(17.1899005886058,-3.04320367342919,
41.0697710137096));
#239279=CARTESIAN_POINT('Ctrl Pts',(17.023755952757,4.70753852046101,40.4892155218476));
#239280=CARTESIAN_POINT('Ctrl Pts',(13.7898492756486,11.0287226461992,39.9731692878953));
#239281=CARTESIAN_POINT('Ctrl Pts',(6.93087538871759,16.2357041482387,39.3281049479566));
#239282=CARTESIAN_POINT('Ctrl Pts',(-1.76822082252035,18.0239416321341,
38.6830494133871));
#239283=CARTESIAN_POINT('Ctrl Pts',(-11.6196901666465,13.8865573440952,
37.9089743611164));
#239284=CARTESIAN_POINT('Ctrl Pts',(-17.4199265871872,4.93381624554931,
37.1349025244921));
#239285=CARTESIAN_POINT('Ctrl Pts',(-17.1744135860563,-5.74011333399239,
36.3608328152094));
#239286=CARTESIAN_POINT('Ctrl Pts',(-11.6454513816045,-13.4501526477075,
35.6727645122044));
#239287=CARTESIAN_POINT('Ctrl Pts',(-5.39009807514147,-16.4549473275284,
35.1567182711409));
#239288=CARTESIAN_POINT('Ctrl Pts',(1.36955387370481,-17.4983823556832,
34.6406712753863));
#239289=CARTESIAN_POINT('Ctrl Pts',(8.54780189738801,-15.6815668161544,
34.1031164798848));
#239290=CARTESIAN_POINT('Ctrl Pts',(14.799302463488,-9.59108452243405,33.4580607790556));
#239291=CARTESIAN_POINT('Ctrl Pts',(17.497607462435,-2.22492947727168,32.8775041251551));
#239292=CARTESIAN_POINT('Ctrl Pts',(16.7289621468277,5.58943877913764,32.2969515422387));
#239293=CARTESIAN_POINT('Ctrl Pts',(12.6479170994131,12.2929893279038,31.7163967222733));
#239294=CARTESIAN_POINT('Ctrl Pts',(6.06153770972189,16.5638437574561,31.1358421928381));
#239295=CARTESIAN_POINT('Ctrl Pts',(-1.72512154057765,17.5532301853742,
30.5552882396153));
#239296=CARTESIAN_POINT('Ctrl Pts',(-9.17022235160103,15.0666896823095,
29.9747343834237));
#239297=CARTESIAN_POINT('Ctrl Pts',(-14.7991126280203,9.59592327968579,
29.3941795176108));
#239298=CARTESIAN_POINT('Ctrl Pts',(-17.4970419715816,2.22480076323401,
28.8136253767154));
#239299=CARTESIAN_POINT('Ctrl Pts',(-16.7296653856974,-5.5869859185905,
28.2330716531487));
#239300=CARTESIAN_POINT('Ctrl Pts',(-12.648965081592,-12.2922774962514,
27.6525171125285));
#239301=CARTESIAN_POINT('Ctrl Pts',(-6.06313101688854,-16.5630235116155,
27.0719624595664));
#239302=CARTESIAN_POINT('Ctrl Pts',(1.72352097322233,-17.5535617444502,
26.4914089006858));
#239303=CARTESIAN_POINT('Ctrl Pts',(9.16878540587314,-15.0673744383558,
25.9108545772984));
#239304=CARTESIAN_POINT('Ctrl Pts',(14.7982757067408,-9.59754612598888,
25.3302998376036));
#239305=CARTESIAN_POINT('Ctrl Pts',(17.4967318974813,-2.22598526979493,
24.7497458943308));
#239306=CARTESIAN_POINT('Ctrl Pts',(16.7303845027677,5.58456818778767,24.169192122878));
#239307=CARTESIAN_POINT('Ctrl Pts',(12.6497158669151,12.2927932378328,23.5886371557686));
#239308=CARTESIAN_POINT('Ctrl Pts',(6.06545343394174,16.5591338530105,23.0080832069691));
#239309=CARTESIAN_POINT('Ctrl Pts',(-2.58895478608016,17.6712999345522,
22.3630233181173));
#239310=CARTESIAN_POINT('Ctrl Pts',(-11.6103107898855,13.8968146123123,
21.6534559536775));
#239311=CARTESIAN_POINT('Ctrl Pts',(-17.4209876640036,4.93656212022616,
20.8793844480327));
#239312=CARTESIAN_POINT('Ctrl Pts',(-17.2276689459285,-3.35876699149966,
20.2773324476406));
#239313=CARTESIAN_POINT('Ctrl Pts',(-14.8828719381429,-8.55280239041665,
19.8472853995513));
#239314=CARTESIAN_POINT('Ctrl Pts',(-12.2347743788061,-12.2639771197709,
19.5032570332886));
#239315=CARTESIAN_POINT('Ctrl Pts',(-7.63071901562697,-15.7603927676598,
19.0732163145906));
#239316=CARTESIAN_POINT('Ctrl Pts',(0.211830696983792,-17.7863585766462,
18.4711585218635));
#239317=CARTESIAN_POINT('Ctrl Pts',(9.40871641163214,-15.4720235560713,
17.7830956262812));
#239318=CARTESIAN_POINT('Ctrl Pts',(16.4904337514021,-7.47929114619737,
17.0090248189213));
#239319=CARTESIAN_POINT('Ctrl Pts',(17.8358349738552,3.10407740985798,16.2349487206098));
#239320=CARTESIAN_POINT('Ctrl Pts',(12.7903645919467,13.0166750827957,15.4286266635336));
#239321=CARTESIAN_POINT('Ctrl Pts',(2.32883736892995,18.251386401086,14.5900492995933));
#239322=CARTESIAN_POINT('Ctrl Pts',(-9.5605713280685,15.7185293115684,13.7192125503506));
#239323=CARTESIAN_POINT('Ctrl Pts',(-17.2739198289691,6.33028803724893,
12.8483831350603));
#239324=CARTESIAN_POINT('Ctrl Pts',(-17.4528408357708,-5.821313918174,11.9775560273261));
#239325=CARTESIAN_POINT('Ctrl Pts',(-10.0156420238577,-15.4323606528683,
11.1067216222058));
#239326=CARTESIAN_POINT('Ctrl Pts',(1.79089916215118,-18.3103976143562,
10.2358868529337));
#239327=CARTESIAN_POINT('Ctrl Pts',(12.8163201885362,-13.1992233715422,
9.3650599149603));
#239328=CARTESIAN_POINT('Ctrl Pts',(18.2496486408345,-2.32916494011029,
8.49423019741961));
#239329=CARTESIAN_POINT('Ctrl Pts',(15.7206436893006,9.55721538083897,7.62339447413616));
#239330=CARTESIAN_POINT('Ctrl Pts',(6.33218842839872,17.2736753600389,6.75256197582691));
#239331=CARTESIAN_POINT('Ctrl Pts',(-5.81843851296028,17.4532456913302,
5.88173706323551));
#239332=CARTESIAN_POINT('Ctrl Pts',(-15.4315477419651,10.0181679474639,
5.01090172379444));
#239333=CARTESIAN_POINT('Ctrl Pts',(-18.3096322884499,-1.78881520502019,
4.14007090666392));
#239334=CARTESIAN_POINT('Ctrl Pts',(-13.2029198478736,-12.8136730857419,
3.26923227431388));
#239335=CARTESIAN_POINT('Ctrl Pts',(-2.32779888000355,-18.2510121426654,
2.3984265434328));
#239336=CARTESIAN_POINT('Ctrl Pts',(5.58728762637069,-16.5617511924686,
1.81784324635224));
#239337=CARTESIAN_POINT('Ctrl Pts',(8.85749701658822,-14.5742872880624,
1.52757999092037));
#239338=CARTESIAN_POINT('',(8.89779650149,-14.5497189241552,99.06));
#239339=CARTESIAN_POINT('Ctrl Pts',(15.562962268075,-3.7226616073013,99.06));
#239340=CARTESIAN_POINT('Ctrl Pts',(15.0600892023189,-5.82497317186668,
99.06));
#239341=CARTESIAN_POINT('Ctrl Pts',(14.1875697200974,-7.79425104019592,
99.06));
#239342=CARTESIAN_POINT('Ctrl Pts',(11.8876216029706,-11.2331348240399,
99.06));
#239343=CARTESIAN_POINT('Ctrl Pts',(10.7419158926204,-12.403406266865,99.0599999945169));
#239344=CARTESIAN_POINT('Ctrl Pts',(9.54891199644173,-13.5992474097096,
99.0599999945169));
#239345=CARTESIAN_POINT('Ctrl Pts',(9.23655181452417,-13.9073049239295,
99.0599999999964));
#239346=CARTESIAN_POINT('Ctrl Pts',(8.96303637592229,-14.2412045064668,
99.0599999999964));
#239347=CARTESIAN_POINT('Ctrl Pts',(8.90040889143057,-14.3327828043871,
99.06));
#239348=CARTESIAN_POINT('Ctrl Pts',(8.86470786774192,-14.4285208051194,
99.06));
#239349=CARTESIAN_POINT('Ctrl Pts',(8.85873935136053,-14.4523786154732,
99.0600000000001));
#239350=CARTESIAN_POINT('Ctrl Pts',(8.85863104418943,-14.4871865248816,
99.0600000000001));
#239351=CARTESIAN_POINT('Ctrl Pts',(8.860479510549,-14.4996563983942,99.06));
#239352=CARTESIAN_POINT('Ctrl Pts',(8.86832677767649,-14.5191113506976,
99.06));
#239353=CARTESIAN_POINT('Ctrl Pts',(8.8726134947302,-14.5262159590322,99.06));
#239354=CARTESIAN_POINT('Ctrl Pts',(8.88373253381669,-14.5393146669282,
99.06));
#239355=CARTESIAN_POINT('Ctrl Pts',(8.89042422198785,-14.544956425746,99.06));
#239356=CARTESIAN_POINT('Ctrl Pts',(8.89779650149007,-14.5497189241551,
99.06));
#239357=CARTESIAN_POINT('',(-3.99651267180693,-16.5798971594498,2.54));
#239358=CARTESIAN_POINT('Ctrl Pts',(8.89779645732595,-14.5497188520735,
99.0599999990887));
#239359=CARTESIAN_POINT('Ctrl Pts',(12.1599089697825,-12.5547090146883,
98.7699624112563));
#239360=CARTESIAN_POINT('Ctrl Pts',(17.2865025428885,-6.29727940019009,
98.1896179046054));
#239361=CARTESIAN_POINT('Ctrl Pts',(17.4413419220222,5.85731058873415,97.3190308735092));
#239362=CARTESIAN_POINT('Ctrl Pts',(9.98552551405513,15.4509276349877,96.4481932585546));
#239363=CARTESIAN_POINT('Ctrl Pts',(-1.82670386248038,18.3073670766237,
95.5773599721945));
#239364=CARTESIAN_POINT('Ctrl Pts',(-12.8420828025999,13.173868921555,94.7065297174315));
#239365=CARTESIAN_POINT('Ctrl Pts',(-18.2541924403762,2.29365511155977,
93.8357029411022));
#239366=CARTESIAN_POINT('Ctrl Pts',(-15.7018969363926,-9.58801258153288,
92.9648674753173));
#239367=CARTESIAN_POINT('Ctrl Pts',(-6.29850425500702,-17.2859075540245,
92.0940336444734));
#239368=CARTESIAN_POINT('Ctrl Pts',(5.85273271762905,-17.4420077829398,
91.2232069540038));
#239369=CARTESIAN_POINT('Ctrl Pts',(15.4507338222938,-9.98769669259367,
90.3523765670513));
#239370=CARTESIAN_POINT('Ctrl Pts',(18.306786772426,1.82399798309897,89.4815404245753));
#239371=CARTESIAN_POINT('Ctrl Pts',(13.1764983892563,12.8406052336333,88.6107093789947));
#239372=CARTESIAN_POINT('Ctrl Pts',(2.29495487010574,18.2531566196922,87.7398831977504));
#239373=CARTESIAN_POINT('Ctrl Pts',(-9.58359355781425,15.7046544798534,
86.8690491496287));
#239374=CARTESIAN_POINT('Ctrl Pts',(-17.2893020631902,6.29809415943468,
85.9982146865302));
#239375=CARTESIAN_POINT('Ctrl Pts',(-17.4176007211659,-4.49490182373221,
85.2241437331896));
#239376=CARTESIAN_POINT('Ctrl Pts',(-12.6272261865781,-12.3074648287593,
84.5468324838625));
#239377=CARTESIAN_POINT('Ctrl Pts',(-6.04440583990677,-16.571531320859,
83.9662771215001));
#239378=CARTESIAN_POINT('Ctrl Pts',(1.74773990895375,-17.5510616250785,
83.3857231404411));
#239379=CARTESIAN_POINT('Ctrl Pts',(9.18792562520708,-15.0553859618781,
82.8051692415043));
#239380=CARTESIAN_POINT('Ctrl Pts',(14.8106120633746,-9.57857565064635,
82.2246150388795));
#239381=CARTESIAN_POINT('Ctrl Pts',(17.5004781357154,-2.20243830744904,
81.6440599502435));
#239382=CARTESIAN_POINT('Ctrl Pts',(16.7211190228676,5.60482181151021,81.0635069449642));
#239383=CARTESIAN_POINT('Ctrl Pts',(12.1839040493072,13.0576360659591,80.4184454171741));
#239384=CARTESIAN_POINT('Ctrl Pts',(3.60222133551351,17.7468018573532,79.70888205468));
#239385=CARTESIAN_POINT('Ctrl Pts',(-7.02455946532631,16.6884844094707,
78.9348043566392));
#239386=CARTESIAN_POINT('Ctrl Pts',(-15.2012274923056,9.83565021635821,
78.1607366994752));
#239387=CARTESIAN_POINT('Ctrl Pts',(-18.1033577801065,-0.441699457012622,
77.3866612394571));
#239388=CARTESIAN_POINT('Ctrl Pts',(-15.4612519805052,-8.30722897335534,
76.7846086556327));
#239389=CARTESIAN_POINT('Ctrl Pts',(-10.9300873348228,-13.4286652702348,
76.2685564634624));
#239390=CARTESIAN_POINT('Ctrl Pts',(-5.02015611589746,-17.0678513450682,
75.752510810648));
#239391=CARTESIAN_POINT('Ctrl Pts',(4.4536274517428,-17.5507126437468,75.0644429040273));
#239392=CARTESIAN_POINT('Ctrl Pts',(13.5698223142606,-11.9907509284302,
74.2903768435627));
#239393=CARTESIAN_POINT('Ctrl Pts',(17.5930553058591,-3.07611997012264,
73.5808048131329));
#239394=CARTESIAN_POINT('Ctrl Pts',(16.7207539621743,5.60361427283238,72.9357484251894));
#239395=CARTESIAN_POINT('Ctrl Pts',(12.63751723993,12.3076571255544,72.3551922711036));
#239396=CARTESIAN_POINT('Ctrl Pts',(6.04654773836311,16.5637065681247,71.7746386814644));
#239397=CARTESIAN_POINT('Ctrl Pts',(-3.04203800983487,17.7289517406649,
71.0973251414917));
#239398=CARTESIAN_POINT('Ctrl Pts',(-12.8340098366162,13.1864060030886,
70.3232506510158));
#239399=CARTESIAN_POINT('Ctrl Pts',(-18.2533886621945,2.3010326052957,69.4524208420899));
#239400=CARTESIAN_POINT('Ctrl Pts',(-15.7068178210068,-9.57768543730515,
68.5815942900696));
#239401=CARTESIAN_POINT('Ctrl Pts',(-6.3088082664218,-17.2833719559698,
67.7107572810197));
#239402=CARTESIAN_POINT('Ctrl Pts',(5.84397144287685,-17.443982881724,66.8399261797773));
#239403=CARTESIAN_POINT('Ctrl Pts',(15.4453997792401,-9.99756241436593,
65.9690989471653));
#239404=CARTESIAN_POINT('Ctrl Pts',(18.3078261436868,1.81453235227223,65.0982668127647));
#239405=CARTESIAN_POINT('Ctrl Pts',(13.1832504850079,12.8325503484032,64.2274314619457));
#239406=CARTESIAN_POINT('Ctrl Pts',(2.30609472080133,18.2527862038081,63.356600481583));
#239407=CARTESIAN_POINT('Ctrl Pts',(-9.576873302975,15.7084881443975,62.4857741551242));
#239408=CARTESIAN_POINT('Ctrl Pts',(-17.2815845706693,6.31070912045167,
61.6149401309032));
#239409=CARTESIAN_POINT('Ctrl Pts',(-17.4459871313452,-5.84072741779982,
60.7441050078115));
#239410=CARTESIAN_POINT('Ctrl Pts',(-9.99856692446235,-15.4436040014289,
59.8732774102412));
#239411=CARTESIAN_POINT('Ctrl Pts',(1.81134937490133,-18.3083582159332,
59.0024486454984));
#239412=CARTESIAN_POINT('Ctrl Pts',(12.8310227375466,-13.1849017517441,
58.1316127604105));
#239413=CARTESIAN_POINT('Ctrl Pts',(18.2523011821811,-2.30870644278957,
57.260780189656));
#239414=CARTESIAN_POINT('Ctrl Pts',(15.7099025562338,9.57472642462758,56.3899539724116));
#239415=CARTESIAN_POINT('Ctrl Pts',(6.31309668658081,17.2806802607506,55.519121944938));
#239416=CARTESIAN_POINT('Ctrl Pts',(-5.83827358094536,17.4468072537024,
54.6482859137968));
#239417=CARTESIAN_POINT('Ctrl Pts',(-15.4422148127214,10.0007197963829,
53.7774565885285));
#239418=CARTESIAN_POINT('Ctrl Pts',(-18.3086334885908,-1.80882531563725,
52.9066294264805));
#239419=CARTESIAN_POINT('Ctrl Pts',(-13.1866488859263,-12.8290991683439,
52.0357945546));
#239420=CARTESIAN_POINT('Ctrl Pts',(-2.31136138108,-18.252120640339,51.1649602902248));
#239421=CARTESIAN_POINT('Ctrl Pts',(9.5727689593676,-15.7109597318695,50.2941332987842));
#239422=CARTESIAN_POINT('Ctrl Pts',(17.279375680449,-6.31604177144682,49.4233037036091));
#239423=CARTESIAN_POINT('Ctrl Pts',(17.4482865623734,5.83681722655013,48.5524666297943));
#239424=CARTESIAN_POINT('Ctrl Pts',(10.0034352170727,15.4394457106933,47.6816391479673));
#239425=CARTESIAN_POINT('Ctrl Pts',(-1.80666436127536,18.3098871005997,
46.8108080791184));
#239426=CARTESIAN_POINT('Ctrl Pts',(-12.8270963985296,13.1870626557773,
45.9399772906272));
#239427=CARTESIAN_POINT('Ctrl Pts',(-18.2517515264408,2.31635691537925,
45.069140263322));
#239428=CARTESIAN_POINT('Ctrl Pts',(-15.7125444198909,-9.57532720724451,
44.1983131446978));
#239429=CARTESIAN_POINT('Ctrl Pts',(-7.36182828213235,-16.4133891206286,
43.4242426185172));
#239430=CARTESIAN_POINT('Ctrl Pts',(1.73364507368077,-17.5471083255876,
42.7469258229649));
#239431=CARTESIAN_POINT('Ctrl Pts',(9.17097300512817,-15.0677717277235,
42.166373638135));
#239432=CARTESIAN_POINT('Ctrl Pts',(14.8068231971931,-9.5883949463896,41.5858182299063));
#239433=CARTESIAN_POINT('Ctrl Pts',(17.1899005886058,-3.04320367342919,
41.0697710137096));
#239434=CARTESIAN_POINT('Ctrl Pts',(17.023755952757,4.70753852046101,40.4892155218476));
#239435=CARTESIAN_POINT('Ctrl Pts',(13.7898492756486,11.0287226461992,39.9731692878953));
#239436=CARTESIAN_POINT('Ctrl Pts',(6.93087538871759,16.2357041482387,39.3281049479566));
#239437=CARTESIAN_POINT('Ctrl Pts',(-1.76822082252035,18.0239416321341,
38.6830494133871));
#239438=CARTESIAN_POINT('Ctrl Pts',(-11.6196901666465,13.8865573440952,
37.9089743611164));
#239439=CARTESIAN_POINT('Ctrl Pts',(-17.4199265871872,4.93381624554931,
37.1349025244921));
#239440=CARTESIAN_POINT('Ctrl Pts',(-17.1744135860563,-5.74011333399239,
36.3608328152094));
#239441=CARTESIAN_POINT('Ctrl Pts',(-11.6454513816045,-13.4501526477075,
35.6727645122044));
#239442=CARTESIAN_POINT('Ctrl Pts',(-5.39009807514147,-16.4549473275284,
35.1567182711409));
#239443=CARTESIAN_POINT('Ctrl Pts',(1.36955387370481,-17.4983823556832,
34.6406712753863));
#239444=CARTESIAN_POINT('Ctrl Pts',(8.54780189738801,-15.6815668161544,
34.1031164798848));
#239445=CARTESIAN_POINT('Ctrl Pts',(14.799302463488,-9.59108452243405,33.4580607790556));
#239446=CARTESIAN_POINT('Ctrl Pts',(17.497607462435,-2.22492947727168,32.8775041251551));
#239447=CARTESIAN_POINT('Ctrl Pts',(16.7289621468277,5.58943877913764,32.2969515422387));
#239448=CARTESIAN_POINT('Ctrl Pts',(12.6479170994131,12.2929893279038,31.7163967222733));
#239449=CARTESIAN_POINT('Ctrl Pts',(6.06153770972189,16.5638437574561,31.1358421928381));
#239450=CARTESIAN_POINT('Ctrl Pts',(-1.72512154057765,17.5532301853742,
30.5552882396153));
#239451=CARTESIAN_POINT('Ctrl Pts',(-9.17022235160103,15.0666896823095,
29.9747343834237));
#239452=CARTESIAN_POINT('Ctrl Pts',(-14.7991126280203,9.59592327968579,
29.3941795176108));
#239453=CARTESIAN_POINT('Ctrl Pts',(-17.4970419715816,2.22480076323401,
28.8136253767154));
#239454=CARTESIAN_POINT('Ctrl Pts',(-16.7296653856974,-5.5869859185905,
28.2330716531487));
#239455=CARTESIAN_POINT('Ctrl Pts',(-12.648965081592,-12.2922774962514,
27.6525171125285));
#239456=CARTESIAN_POINT('Ctrl Pts',(-6.06313101688854,-16.5630235116155,
27.0719624595664));
#239457=CARTESIAN_POINT('Ctrl Pts',(1.72352097322233,-17.5535617444502,
26.4914089006858));
#239458=CARTESIAN_POINT('Ctrl Pts',(9.16878540587314,-15.0673744383558,
25.9108545772984));
#239459=CARTESIAN_POINT('Ctrl Pts',(14.7982757067408,-9.59754612598888,
25.3302998376036));
#239460=CARTESIAN_POINT('Ctrl Pts',(17.4967318974813,-2.22598526979493,
24.7497458943308));
#239461=CARTESIAN_POINT('Ctrl Pts',(16.7303845027677,5.58456818778767,24.169192122878));
#239462=CARTESIAN_POINT('Ctrl Pts',(12.6497158669151,12.2927932378328,23.5886371557686));
#239463=CARTESIAN_POINT('Ctrl Pts',(6.06545343394174,16.5591338530105,23.0080832069691));
#239464=CARTESIAN_POINT('Ctrl Pts',(-2.58895478608016,17.6712999345522,
22.3630233181173));
#239465=CARTESIAN_POINT('Ctrl Pts',(-11.6103107898855,13.8968146123123,
21.6534559536775));
#239466=CARTESIAN_POINT('Ctrl Pts',(-17.4209876640036,4.93656212022616,
20.8793844480327));
#239467=CARTESIAN_POINT('Ctrl Pts',(-17.2276689459285,-3.35876699149966,
20.2773324476406));
#239468=CARTESIAN_POINT('Ctrl Pts',(-14.8828719381429,-8.55280239041665,
19.8472853995513));
#239469=CARTESIAN_POINT('Ctrl Pts',(-12.2347743788061,-12.2639771197709,
19.5032570332886));
#239470=CARTESIAN_POINT('Ctrl Pts',(-7.63071901562697,-15.7603927676598,
19.0732163145906));
#239471=CARTESIAN_POINT('Ctrl Pts',(0.211830696983792,-17.7863585766462,
18.4711585218635));
#239472=CARTESIAN_POINT('Ctrl Pts',(9.40871641163214,-15.4720235560713,
17.7830956262812));
#239473=CARTESIAN_POINT('Ctrl Pts',(16.4904337514021,-7.47929114619737,
17.0090248189213));
#239474=CARTESIAN_POINT('Ctrl Pts',(17.8358349738552,3.10407740985798,16.2349487206098));
#239475=CARTESIAN_POINT('Ctrl Pts',(12.7903645919467,13.0166750827957,15.4286266635336));
#239476=CARTESIAN_POINT('Ctrl Pts',(2.32883736892995,18.251386401086,14.5900492995933));
#239477=CARTESIAN_POINT('Ctrl Pts',(-9.5605713280685,15.7185293115684,13.7192125503506));
#239478=CARTESIAN_POINT('Ctrl Pts',(-17.2739198289691,6.33028803724893,
12.8483831350603));
#239479=CARTESIAN_POINT('Ctrl Pts',(-17.4528408357708,-5.821313918174,11.9775560273261));
#239480=CARTESIAN_POINT('Ctrl Pts',(-10.0156420238577,-15.4323606528683,
11.1067216222058));
#239481=CARTESIAN_POINT('Ctrl Pts',(1.79089916215118,-18.3103976143562,
10.2358868529337));
#239482=CARTESIAN_POINT('Ctrl Pts',(12.8163201885362,-13.1992233715422,
9.3650599149603));
#239483=CARTESIAN_POINT('Ctrl Pts',(18.2496486408345,-2.32916494011029,
8.49423019741961));
#239484=CARTESIAN_POINT('Ctrl Pts',(15.7206436893006,9.55721538083897,7.62339447413616));
#239485=CARTESIAN_POINT('Ctrl Pts',(6.33218842839872,17.2736753600389,6.75256197582691));
#239486=CARTESIAN_POINT('Ctrl Pts',(-5.81843851296028,17.4532456913302,
5.88173706323551));
#239487=CARTESIAN_POINT('Ctrl Pts',(-15.4315477419651,10.0181679474639,
5.01090172379444));
#239488=CARTESIAN_POINT('Ctrl Pts',(-18.3096322884499,-1.78881520502019,
4.14007090666392));
#239489=CARTESIAN_POINT('Ctrl Pts',(-13.4801131472685,-12.2152417530835,
3.31650155695914));
#239490=CARTESIAN_POINT('Ctrl Pts',(-7.10795284641222,-15.823592160118,
2.78323025929628));
#239491=CARTESIAN_POINT('Ctrl Pts',(-3.99701662244299,-16.5821029655051,
2.54022228917369));
#239492=CARTESIAN_POINT('Ctrl Pts',(-3.99651267180698,-16.5798971594498,
2.54));
#239493=CARTESIAN_POINT('Ctrl Pts',(-3.99891719593363,-16.5687167710503,
2.54));
#239494=CARTESIAN_POINT('Ctrl Pts',(-3.99942788090773,-16.5573965666117,
2.54));
#239495=CARTESIAN_POINT('Ctrl Pts',(-3.99552076701722,-16.5360241911907,
2.54));
#239496=CARTESIAN_POINT('Ctrl Pts',(-3.99171567630405,-16.5266312730695,
2.54000000000002));
#239497=CARTESIAN_POINT('Ctrl Pts',(-3.97949035546791,-16.5070807960051,
2.54000000000002));
#239498=CARTESIAN_POINT('Ctrl Pts',(-3.97046438566213,-16.4977431353683,
2.53999999999999));
#239499=CARTESIAN_POINT('Ctrl Pts',(-3.94264010886587,-16.4752010626596,
2.53999999999999));
#239500=CARTESIAN_POINT('Ctrl Pts',(-3.92046912607231,-16.4638672768858,
2.53999999999999));
#239501=CARTESIAN_POINT('Ctrl Pts',(-3.84611146020425,-16.4331907187617,
2.53999999999999));
#239502=CARTESIAN_POINT('Ctrl Pts',(-3.77771908704331,-16.4185824124408,
2.54000000000001));
#239503=CARTESIAN_POINT('Ctrl Pts',(-3.4823315896886,-16.3738894883573,
2.54000000000001));
#239504=CARTESIAN_POINT('Ctrl Pts',(-3.13709537520219,-16.3688533697428,
2.54000000000009));
#239505=CARTESIAN_POINT('Ctrl Pts',(-2.18962810000814,-16.3668024982083,
2.54000000000009));
#239506=CARTESIAN_POINT('Ctrl Pts',(-1.56367297404828,-16.3714968801354,
2.53999999999635));
#239507=CARTESIAN_POINT('Ctrl Pts',(0.33278524914607,-16.2917739193062,
2.53999999999635));
#239508=CARTESIAN_POINT('Ctrl Pts',(1.82310380793761,-16.1503447464327,
2.5400000003806));
#239509=CARTESIAN_POINT('Ctrl Pts',(5.22069359950442,-15.2604855617802,
2.5400000003806));
#239510=CARTESIAN_POINT('Ctrl Pts',(6.85680021389486,-14.5674629456862,
2.53999999999999));
#239511=CARTESIAN_POINT('Ctrl Pts',(8.37235688852052,-13.6369954216918,
2.53999999999999));
#239512=CARTESIAN_POINT('Ctrl Pts',(-15.9954134210737,9.32237088524523E-6,
86.5641855622962));
#239513=CARTESIAN_POINT('Ctrl Pts',(-15.9960004846881,1.84179311850181,
86.7130020447892));
#239514=CARTESIAN_POINT('Ctrl Pts',(-15.0805683638151,7.27505189047984,
87.1520956396927));
#239515=CARTESIAN_POINT('Ctrl Pts',(-9.05841137611382,14.6945015702304,
87.8814691587082));
#239516=CARTESIAN_POINT('Ctrl Pts',(2.07598678775627,17.1359561366184,88.7523032068302));
#239517=CARTESIAN_POINT('Ctrl Pts',(12.3086394874478,12.1036370982502,89.6231293880743));
#239518=CARTESIAN_POINT('Ctrl Pts',(17.1688361029386,1.7888963906164,90.493960433655));
#239519=CARTESIAN_POINT('Ctrl Pts',(14.5391200361404,-9.30565769589206,
91.3647965761309));
#239520=CARTESIAN_POINT('Ctrl Pts',(5.56524291939415,-16.3403898279224,
92.2356269630835));
#239521=CARTESIAN_POINT('Ctrl Pts',(-5.83645945431909,-16.2453738407273,
93.106453653553));
#239522=CARTESIAN_POINT('Ctrl Pts',(-14.1631363250635,-9.49143348937372,
93.9252898834827));
#239523=CARTESIAN_POINT('Ctrl Pts',(-15.9956452291631,-2.94654531465752,
94.4538490732568));
#239524=CARTESIAN_POINT('Ctrl Pts',(-16.0035238859093,7.72310523200481E-6,
94.6921290550799));
#239525=CARTESIAN_POINT('Ctrl Pts',(-3.98068091935987,-16.5837053390395,
2.53876490296639));
#239526=CARTESIAN_POINT('Ctrl Pts',(-6.74417041285568,-15.9203692707295,
2.7543308080019));
#239527=CARTESIAN_POINT('Ctrl Pts',(-11.9302730852341,-13.1859788176919,
3.18546261807292));
#239528=CARTESIAN_POINT('Ctrl Pts',(-16.7910652751948,-5.85205600500355,
3.83216033317945));
#239529=CARTESIAN_POINT('Ctrl Pts',(-17.5413735728902,2.91223981268904,
4.47885804828599));
#239530=CARTESIAN_POINT('Ctrl Pts',(-13.9987381015758,10.9646937082507,
5.12555576339251));
#239531=CARTESIAN_POINT('Ctrl Pts',(-7.02964669937186,16.3330148609003,
5.77225347849904));
#239532=CARTESIAN_POINT('Ctrl Pts',(1.65988594099707,17.7039876873844,6.41895119360558));
#239533=CARTESIAN_POINT('Ctrl Pts',(9.94320312214612,14.741704980751,7.0656489087121));
#239534=CARTESIAN_POINT('Ctrl Pts',(15.7928481584469,8.17137810163036,7.71234662381863));
#239535=CARTESIAN_POINT('Ctrl Pts',(17.7771295479955,-0.398963151007404,
8.35904433892516));
#239536=CARTESIAN_POINT('Ctrl Pts',(15.4103659619171,-8.87164119085637,
9.0057420540317));
#239537=CARTESIAN_POINT('Ctrl Pts',(9.27184372896744,-15.1729495799259,
9.65243976913821));
#239538=CARTESIAN_POINT('Ctrl Pts',(0.863991184600471,-17.7606011717634,
10.2991374842448));
#239539=CARTESIAN_POINT('Ctrl Pts',(-7.75532659412637,-16.0012613939911,
10.9458351993513));
#239540=CARTESIAN_POINT('Ctrl Pts',(-14.4764909760564,-10.3255343241233,
11.5925329144578));
#239541=CARTESIAN_POINT('Ctrl Pts',(-17.6544637777946,-2.12258313011184,
12.2392306295643));
#239542=CARTESIAN_POINT('Ctrl Pts',(-16.5114210454243,6.59988082158014,
12.8859283446709));
#239543=CARTESIAN_POINT('Ctrl Pts',(-11.3271278794547,13.70699181067,13.5326260597774));
#239544=CARTESIAN_POINT('Ctrl Pts',(-3.37046525295295,17.4592501350005,
14.1793237748839));
#239545=CARTESIAN_POINT('Ctrl Pts',(5.4111351041033,16.9382722791958,14.8260214899905));
#239546=CARTESIAN_POINT('Ctrl Pts',(12.8683338934916,12.2715701463241,15.472719205097));
#239547=CARTESIAN_POINT('Ctrl Pts',(17.1759455531142,4.601341694185,16.1194169202035));
#239548=CARTESIAN_POINT('Ctrl Pts',(17.2796612321088,-4.19508745063771,
16.76611463531));
#239549=CARTESIAN_POINT('Ctrl Pts',(13.1540960174562,-11.9647485973198,
17.4128123504166));
#239550=CARTESIAN_POINT('Ctrl Pts',(5.8090020035754,-16.8059794937232,18.0595100655231));
#239551=CARTESIAN_POINT('Ctrl Pts',(-2.9578734246547,-17.5338653990235,
18.7062077806296));
#239552=CARTESIAN_POINT('Ctrl Pts',(-11.0007949863529,-13.9702527068459,
19.3529054957362));
#239553=CARTESIAN_POINT('Ctrl Pts',(-16.3512186202472,-6.98735290781413,
19.9996032108427));
#239554=CARTESIAN_POINT('Ctrl Pts',(-17.6996021919858,1.70573540475578,
20.6463009259492));
#239555=CARTESIAN_POINT('Ctrl Pts',(-14.7159222825653,9.98133670401064,
21.2929986410558));
#239556=CARTESIAN_POINT('Ctrl Pts',(-8.13044902095108,15.8139574345968,
21.9396963561623));
#239557=CARTESIAN_POINT('Ctrl Pts',(0.444991071950907,17.7760353839461,
22.5863940712688));
#239558=CARTESIAN_POINT('Ctrl Pts',(8.91151744174468,15.3873424577132,23.2330917863754));
#239559=CARTESIAN_POINT('Ctrl Pts',(15.1969066960137,9.23252283496251,23.8797895014819));
#239560=CARTESIAN_POINT('Ctrl Pts',(17.762779330073,0.817998469792279,24.5264872165884));
#239561=CARTESIAN_POINT('Ctrl Pts',(15.9811255720248,-7.79673498822604,
25.1731849316949));
#239562=CARTESIAN_POINT('Ctrl Pts',(10.2880138203316,-14.5031797430121,
25.8198826468015));
#239563=CARTESIAN_POINT('Ctrl Pts',(2.07686078832296,-17.659900913974,26.466580361908));
#239564=CARTESIAN_POINT('Ctrl Pts',(-6.64261399458882,-16.494275684138,
27.1132780770145));
#239565=CARTESIAN_POINT('Ctrl Pts',(-13.7362767850516,-11.2915964818933,
27.759975792121));
#239566=CARTESIAN_POINT('Ctrl Pts',(-17.467919210199,-3.32524427544999,
28.4066735072276));
#239567=CARTESIAN_POINT('Ctrl Pts',(-16.924203687676,5.45497759514259,29.0533712223341));
#239568=CARTESIAN_POINT('Ctrl Pts',(-12.238207228689,12.9000672421936,29.7000689374407));
#239569=CARTESIAN_POINT('Ctrl Pts',(-4.55685019407812,17.187802865235,30.3467666525472));
#239570=CARTESIAN_POINT('Ctrl Pts',(4.23981802666538,17.2687403746253,30.9934643676537));
#239571=CARTESIAN_POINT('Ctrl Pts',(11.9987702218849,13.123069922387,31.6401620827602));
#239572=CARTESIAN_POINT('Ctrl Pts',(16.8209652101869,5.76546445857879,32.2868597978667));
#239573=CARTESIAN_POINT('Ctrl Pts',(17.5261473801062,-3.00326639448613,
32.9335575129733));
#239574=CARTESIAN_POINT('Ctrl Pts',(13.9417199753584,-11.0369332313893,
33.5802552280798));
#239575=CARTESIAN_POINT('Ctrl Pts',(6.94498898804975,-16.3692571297942,
34.2269529431863));
#239576=CARTESIAN_POINT('Ctrl Pts',(-1.75156173790328,-17.6951259533173,
34.8736506582929));
#239577=CARTESIAN_POINT('Ctrl Pts',(-10.019409233273,-14.6900268768187,
35.5203483733994));
#239578=CARTESIAN_POINT('Ctrl Pts',(-15.8349577237661,-8.08947247427126,
36.1670460885059));
#239579=CARTESIAN_POINT('Ctrl Pts',(-17.7748235104028,0.49101955102082,
36.8137438036125));
#239580=CARTESIAN_POINT('Ctrl Pts',(-15.3642150333807,8.95133215971171,
37.460441518719));
#239581=CARTESIAN_POINT('Ctrl Pts',(-9.19314040911836,15.2207628075497,
38.1071392338255));
#239582=CARTESIAN_POINT('Ctrl Pts',(-0.772000082169077,17.7648379361756,
38.753836948932));
#239583=CARTESIAN_POINT('Ctrl Pts',(7.83809100916071,15.9608828188658,39.4005346640386));
#239584=CARTESIAN_POINT('Ctrl Pts',(14.5297713105543,10.250424219926,40.0472323791451));
#239585=CARTESIAN_POINT('Ctrl Pts',(17.6652196129962,2.0311245776828,40.6939300942516));
#239586=CARTESIAN_POINT('Ctrl Pts',(16.4770197372583,-6.6853026560845,41.3406278093582));
#239587=CARTESIAN_POINT('Ctrl Pts',(11.2559893658036,-13.7654696404579,
41.9873255244647));
#239588=CARTESIAN_POINT('Ctrl Pts',(3.28000100451078,-17.4764711665673,
42.6340232395712));
#239589=CARTESIAN_POINT('Ctrl Pts',(-5.49878351093498,-16.9100216122074,
43.2807209546778));
#239590=CARTESIAN_POINT('Ctrl Pts',(-12.9317140924864,-12.2047622531387,
43.9274186697843));
#239591=CARTESIAN_POINT('Ctrl Pts',(-17.199544929929,-4.51232813842326,
44.5741163848908));
#239592=CARTESIAN_POINT('Ctrl Pts',(-17.2577037264365,4.28452017336738,
45.2208140999974));
#239593=CARTESIAN_POINT('Ctrl Pts',(-13.0919558344884,12.0327113924193,
45.8675118151039));
#239594=CARTESIAN_POINT('Ctrl Pts',(-5.7218882548896,16.8358381384476,46.5142095302104));
#239595=CARTESIAN_POINT('Ctrl Pts',(3.04863922676437,17.5183118447665,47.1609072453169));
#239596=CARTESIAN_POINT('Ctrl Pts',(11.0729974714942,13.9130937616956,47.8076049604235));
#239597=CARTESIAN_POINT('Ctrl Pts',(16.3871858800454,6.90257850069765,48.4543026755299));
#239598=CARTESIAN_POINT('Ctrl Pts',(17.6905310651347,-1.79737632647071,
49.1010003906366));
#239599=CARTESIAN_POINT('Ctrl Pts',(14.6640329713705,-10.057414580299,49.747698105743));
#239600=CARTESIAN_POINT('Ctrl Pts',(8.04844168598883,-15.8558518362366,
50.3943958208497));
#239601=CARTESIAN_POINT('Ctrl Pts',(-0.53704473770237,-17.7734924529525,
51.0410935359561));
#239602=CARTESIAN_POINT('Ctrl Pts',(-8.9910868571258,-15.3409845887763,
51.6877912510626));
#239603=CARTESIAN_POINT('Ctrl Pts',(-15.2445168606904,-9.15369634134641,
52.3344889661692));
#239604=CARTESIAN_POINT('Ctrl Pts',(-17.7667774253274,-0.725996518124055,
52.9811866812757));
#239605=CARTESIAN_POINT('Ctrl Pts',(-15.9405330446521,7.87939447405734,
53.6278843963822));
#239606=CARTESIAN_POINT('Ctrl Pts',(-10.2127658882838,14.5562654529435,
54.2745821114887));
#239607=CARTESIAN_POINT('Ctrl Pts',(-1.98537474792794,17.6704198630293,
54.9212798265953));
#239608=CARTESIAN_POINT('Ctrl Pts',(6.7279464912289,16.4596533085181,55.5679775417018));
#239609=CARTESIAN_POINT('Ctrl Pts',(13.7945701955138,11.2203067759529,56.2146752568083));
#239610=CARTESIAN_POINT('Ctrl Pts',(17.4849059395445,3.23473574047926,56.8613729719149));
#239611=CARTESIAN_POINT('Ctrl Pts',(16.8957261515102,-5.54255255623497,
57.5080706870214));
#239612=CARTESIAN_POINT('Ctrl Pts',(12.1712354421071,-12.9632742329338,
58.1547684021279));
#239613=CARTESIAN_POINT('Ctrl Pts',(4.46777582666533,-17.2111716680799,
58.8014661172345));
#239614=CARTESIAN_POINT('Ctrl Pts',(-4.32919359146619,-17.2465513617378,
59.4481638323409));
#239615=CARTESIAN_POINT('Ctrl Pts',(-12.0665718811093,-13.06075396229,60.0948615474476));
#239616=CARTESIAN_POINT('Ctrl Pts',(-16.8505981788955,-5.67827368474396,
60.741559262554));
#239617=CARTESIAN_POINT('Ctrl Pts',(-17.510358845485,3.09399161727957,61.3882569776606));
#239618=CARTESIAN_POINT('Ctrl Pts',(-13.8843742578318,11.1089874648372,
62.034954692767));
#239619=CARTESIAN_POINT('Ctrl Pts',(-6.86012173011427,16.4050047507907,
62.6816524078737));
#239620=CARTESIAN_POINT('Ctrl Pts',(1.84317886325416,17.6858175582444,63.3283501229801));
#239621=CARTESIAN_POINT('Ctrl Pts',(10.0953524902584,14.6379407405169,63.9750478380867));
#239622=CARTESIAN_POINT('Ctrl Pts',(15.8766396319072,8.00735693122301,64.6217455531932));
#239623=CARTESIAN_POINT('Ctrl Pts',(17.7720422205211,-0.583066323386779,
65.2684432682998));
#239624=CARTESIAN_POINT('Ctrl Pts',(15.3176512796643,-9.03078126742368,
65.9151409834063));
#239625=CARTESIAN_POINT('Ctrl Pts',(9.11419089612766,-15.2681686961599,
66.5618386985128));
#239626=CARTESIAN_POINT('Ctrl Pts',(0.679988086120757,-17.7685977845238,
67.2085364136193));
#239627=CARTESIAN_POINT('Ctrl Pts',(-7.92064510596734,-15.9200763858333,
67.8552341287259));
#239628=CARTESIAN_POINT('Ctrl Pts',(-14.5826619925311,-10.1750390779123,
68.5019318438323));
#239629=CARTESIAN_POINT('Ctrl Pts',(-17.6755016292047,-1.93961160582039,
69.148629558939));
#239630=CARTESIAN_POINT('Ctrl Pts',(-16.4421765143629,6.77054521408622,
69.7953272740454));
#239631=CARTESIAN_POINT('Ctrl Pts',(-11.1845489516005,13.8235782550939,
70.4420249891521));
#239632=CARTESIAN_POINT('Ctrl Pts',(-3.18944878686874,17.4932234725734,
71.0887227042585));
#239633=CARTESIAN_POINT('Ctrl Pts',(5.58628443756168,16.8813174014384,71.7354204193651));
#239634=CARTESIAN_POINT('Ctrl Pts',(12.9947474519186,12.1376270203985,72.3821181344715));
#239635=CARTESIAN_POINT('Ctrl Pts',(17.2226830017282,4.42319355753674,73.0288158495782));
#239636=CARTESIAN_POINT('Ctrl Pts',(17.2352833553082,-4.37383798141747,
73.6755135646846));
#239637=CARTESIAN_POINT('Ctrl Pts',(13.0294645150069,-12.1003514609134,
74.3222112797912));
#239638=CARTESIAN_POINT('Ctrl Pts',(5.6346210405867,-16.8652452325612,74.9689089948977));
#239639=CARTESIAN_POINT('Ctrl Pts',(-3.13932326193433,-17.5022884355884,
75.6156067100043));
#239640=CARTESIAN_POINT('Ctrl Pts',(-11.1449029700976,-13.8555616563371,
76.2623044251107));
#239641=CARTESIAN_POINT('Ctrl Pts',(-16.422713622551,-6.81761896098111,
76.9090021402173));
#239642=CARTESIAN_POINT('Ctrl Pts',(-17.6809854642515,1.88896904113826,
77.5556998553238));
#239643=CARTESIAN_POINT('Ctrl Pts',(-14.6117503592118,10.1332227087698,
78.2023975704303));
#239644=CARTESIAN_POINT('Ctrl Pts',(-7.96621848545552,15.8973209713913,
78.8490952855369));
#239645=CARTESIAN_POINT('Ctrl Pts',(0.629083999489312,17.7704728228327,
79.4957930006434));
#239646=CARTESIAN_POINT('Ctrl Pts',(9.07041512444643,15.2942152624996,80.1424907157499));
#239647=CARTESIAN_POINT('Ctrl Pts',(15.2917181553666,9.07462433835418,80.7891884308565));
#239648=CARTESIAN_POINT('Ctrl Pts',(17.770299001561,0.633975094655421,81.435886145963));
#239649=CARTESIAN_POINT('Ctrl Pts',(15.8995129795714,-7.96184262829727,
82.0825838610695));
#239650=CARTESIAN_POINT('Ctrl Pts',(10.1372440417853,-14.6089607523216,
82.7292815761761));
#239651=CARTESIAN_POINT('Ctrl Pts',(1.89383545819604,-17.6804648774498,
83.3759792912825));
#239652=CARTESIAN_POINT('Ctrl Pts',(-6.81309853899126,-16.4245894719746,
84.0226770063892));
#239653=CARTESIAN_POINT('Ctrl Pts',(-13.8524936247557,-11.1487161325174,
84.6693747214954));
#239654=CARTESIAN_POINT('Ctrl Pts',(-17.5014237097584,-3.14414044732327,
85.3160724366023));
#239655=CARTESIAN_POINT('Ctrl Pts',(-16.8667954588545,5.62997886165548,
85.9627701517086));
#239656=CARTESIAN_POINT('Ctrl Pts',(-12.103937212869,13.0261335384629,86.6094678668153));
#239657=CARTESIAN_POINT('Ctrl Pts',(-4.37858163095681,17.2340788535748,
87.2561655819217));
#239658=CARTESIAN_POINT('Ctrl Pts',(4.41845304583287,17.2238997829269,87.9028632970282));
#239659=CARTESIAN_POINT('Ctrl Pts',(12.1340499014265,12.9980877019939,88.5495610121349));
#239660=CARTESIAN_POINT('Ctrl Pts',(16.8797792090077,5.59093061600906,89.1962587272412));
#239661=CARTESIAN_POINT('Ctrl Pts',(17.4941006537148,-3.1846338585447,89.842956442348));
#239662=CARTESIAN_POINT('Ctrl Pts',(13.8266561812109,-11.1807437429236,
90.4896541574544));
#239663=CARTESIAN_POINT('Ctrl Pts',(6.77507041696903,-16.4403123836138,
91.136351872561));
#239664=CARTESIAN_POINT('Ctrl Pts',(-1.93474643103043,-17.6760348015641,
91.7830495876675));
#239665=CARTESIAN_POINT('Ctrl Pts',(-10.1710252248732,-14.5854620309193,
92.4297473027739));
#239666=CARTESIAN_POINT('Ctrl Pts',(-15.9178952323722,-7.92502656908673,
93.0764450178806));
#239667=CARTESIAN_POINT('Ctrl Pts',(-17.7687852331361,0.675097347092,93.7231427329869));
#239668=CARTESIAN_POINT('Ctrl Pts',(-15.2706747780559,9.10998838211998,
94.3698404480936));
#239669=CARTESIAN_POINT('Ctrl Pts',(-9.03500074798999,15.3151646431208,
95.0165381632));
#239670=CARTESIAN_POINT('Ctrl Pts',(-0.587950258913865,17.771881935479,
95.6632358783067));
#239671=CARTESIAN_POINT('Ctrl Pts',(8.00297164974192,15.8788412310591,96.3099335934132));
#239672=CARTESIAN_POINT('Ctrl Pts',(14.6351916437079,10.0993844824386,96.9566313085197));
#239673=CARTESIAN_POINT('Ctrl Pts',(17.6852496805699,1.84803974532029,97.6033290236262));
#239674=CARTESIAN_POINT('Ctrl Pts',(16.4070115509251,-6.85559249956347,
98.2500267387327));
#239675=CARTESIAN_POINT('Ctrl Pts',(11.1125708167157,-13.8813435010369,
98.8967244538393));
#239676=CARTESIAN_POINT('Ctrl Pts',(3.09928892593643,-17.5094500403388,
99.5434221689459));
#239677=CARTESIAN_POINT('Ctrl Pts',(-5.67464253574906,-16.8522961450464,
100.190119884052));
#239678=CARTESIAN_POINT('Ctrl Pts',(-10.5945571069808,-13.6637239426501,
100.621251694123));
#239679=CARTESIAN_POINT('Ctrl Pts',(-12.523699859502,-11.5767890705045,
100.836817599159));
#239680=CARTESIAN_POINT('Ctrl Pts',(-4.0759045332415,-16.9804114267471,
2.55365101492371));
#239681=CARTESIAN_POINT('Ctrl Pts',(-6.90531426062858,-16.301252150542,
2.76921691995922));
#239682=CARTESIAN_POINT('Ctrl Pts',(-12.2157606276134,-13.5013573679855,
3.20034873003024));
#239683=CARTESIAN_POINT('Ctrl Pts',(-17.1926636798564,-5.99205675308911,
3.84704644513677));
#239684=CARTESIAN_POINT('Ctrl Pts',(-17.9609968134543,2.98191030668855,
4.4937441602433));
#239685=CARTESIAN_POINT('Ctrl Pts',(-14.3335814686785,11.2269699737965,
5.14044187534982));
#239686=CARTESIAN_POINT('Ctrl Pts',(-7.19780549720883,16.7237101357627,
5.78713959045635));
#239687=CARTESIAN_POINT('Ctrl Pts',(1.69959440651688,18.1274740830978,6.43383730556288));
#239688=CARTESIAN_POINT('Ctrl Pts',(10.1810474479596,15.0943338181316,7.08053502066941));
#239689=CARTESIAN_POINT('Ctrl Pts',(16.1706211036169,8.36684092345577,7.72723273577594));
#239690=CARTESIAN_POINT('Ctrl Pts',(18.2023661813316,-0.408506396908951,
8.37393045088247));
#239691=CARTESIAN_POINT('Ctrl Pts',(15.7789891477998,-9.08385496050456,
9.020628165989));
#239692=CARTESIAN_POINT('Ctrl Pts',(9.49363035460967,-15.535893417572,9.66732588109553));
#239693=CARTESIAN_POINT('Ctrl Pts',(0.884658299680734,-18.1854428662711,
10.3140235962021));
#239694=CARTESIAN_POINT('Ctrl Pts',(-7.94083756820854,-16.3840188532639,
10.9607213113086));
#239695=CARTESIAN_POINT('Ctrl Pts',(-14.8227752271975,-10.5725258170826,
11.6074190264151));
#239696=CARTESIAN_POINT('Ctrl Pts',(-18.0767666069845,-2.17335628414971,
12.2541167415217));
#239697=CARTESIAN_POINT('Ctrl Pts',(-16.9063817614083,6.75775297876514,
12.9008144566282));
#239698=CARTESIAN_POINT('Ctrl Pts',(-11.5980779442634,14.0348693046226,
13.5475121717347));
#239699=CARTESIAN_POINT('Ctrl Pts',(-3.45108831763061,17.8768833579815,
14.1942098868412));
#239700=CARTESIAN_POINT('Ctrl Pts',(5.54057192241946,17.3434434747537,14.8409076019478));
#239701=CARTESIAN_POINT('Ctrl Pts',(13.1761503073694,12.5651116990126,15.4876053170543));
#239702=CARTESIAN_POINT('Ctrl Pts',(17.5868020015004,4.71140788538964,16.1343030321608));
#239703=CARTESIAN_POINT('Ctrl Pts',(17.692998606982,-4.29543585509987,16.7810007472673));
#239704=CARTESIAN_POINT('Ctrl Pts',(13.468747991386,-12.2509508387303,17.4276984623739));
#239705=CARTESIAN_POINT('Ctrl Pts',(5.94795597995616,-17.2079861854042,
18.0743961774804));
#239706=CARTESIAN_POINT('Ctrl Pts',(-3.02862710553366,-17.9532834534106,
18.721093892587));
#239707=CARTESIAN_POINT('Ctrl Pts',(-11.2639390179085,-14.3044275209163,
19.3677916076935));
#239708=CARTESIAN_POINT('Ctrl Pts',(-16.7423472244973,-7.15449357504433,
20.0144893228));
#239709=CARTESIAN_POINT('Ctrl Pts',(-18.1229847460247,1.7465373733166,20.6611870379065));
#239710=CARTESIAN_POINT('Ctrl Pts',(-15.067933852852,10.2200948286645,21.307884753013));
#239711=CARTESIAN_POINT('Ctrl Pts',(-8.32493306836856,16.1922345063361,
21.9545824681196));
#239712=CARTESIAN_POINT('Ctrl Pts',(0.455635461272311,18.201246254785,22.6012801832261));
#239713=CARTESIAN_POINT('Ctrl Pts',(9.12468500189275,15.7554147047031,23.2479778983327));
#239714=CARTESIAN_POINT('Ctrl Pts',(15.5604236327602,9.45336899046916,23.8946756134392));
#239715=CARTESIAN_POINT('Ctrl Pts',(18.1876731100595,0.837565366131795,
24.5413733285457));
#239716=CARTESIAN_POINT('Ctrl Pts',(16.3634013818268,-7.98323644383397,
25.1880710436522));
#239717=CARTESIAN_POINT('Ctrl Pts',(10.5341078014281,-14.8501024147586,
25.8347687587588));
#239718=CARTESIAN_POINT('Ctrl Pts',(2.12654024526259,-18.0823337953431,
26.4814664738653));
#239719=CARTESIAN_POINT('Ctrl Pts',(-6.80150834984179,-16.8888262785772,
27.1281641889718));
#239720=CARTESIAN_POINT('Ctrl Pts',(-14.0648547883971,-11.561696617808,
27.7748619040784));
#239721=CARTESIAN_POINT('Ctrl Pts',(-17.8857598016855,-3.40478563456503,
28.4215596191849));
#239722=CARTESIAN_POINT('Ctrl Pts',(-17.3290383559727,5.58546314625328,
29.0682573342914));
#239723=CARTESIAN_POINT('Ctrl Pts',(-12.530950725246,13.2086427320291,29.7149550493979));
#239724=CARTESIAN_POINT('Ctrl Pts',(-4.66585212828085,17.5989429460393,
30.3616527645045));
#239725=CARTESIAN_POINT('Ctrl Pts',(4.34123640688221,17.6818165175552,31.008350479611));
#239726=CARTESIAN_POINT('Ctrl Pts',(12.285786276075,13.4369797380041,31.6550481947175));
#239727=CARTESIAN_POINT('Ctrl Pts',(17.2233303670336,5.90337699702014,32.301745909824));
#239728=CARTESIAN_POINT('Ctrl Pts',(17.9453808159642,-3.07510589589227,
32.9484436249306));
#239729=CARTESIAN_POINT('Ctrl Pts',(14.2752122734817,-11.3009417062458,
33.5951413400371));
#239730=CARTESIAN_POINT('Ctrl Pts',(7.11111629100518,-16.7608172234151,
34.2418390551436));
#239731=CARTESIAN_POINT('Ctrl Pts',(-1.79345989324643,-18.1184014336874,
34.8885367702502));
#239732=CARTESIAN_POINT('Ctrl Pts',(-10.2590780701847,-15.0414190171933,
35.5352344853567));
#239733=CARTESIAN_POINT('Ctrl Pts',(-16.2137371319969,-8.28297634401034,
36.1819322004633));
#239734=CARTESIAN_POINT('Ctrl Pts',(-18.200005392674,0.502764962547004,
36.8286299155697));
#239735=CARTESIAN_POINT('Ctrl Pts',(-15.7317340618363,9.16545210606583,
37.4753276306763));
#239736=CARTESIAN_POINT('Ctrl Pts',(-9.41304451904355,15.5848503933606,
38.1220253457828));
#239737=CARTESIAN_POINT('Ctrl Pts',(-0.79046667610506,18.1897809589587,
38.7687230608894));
#239738=CARTESIAN_POINT('Ctrl Pts',(8.02558171964444,16.3426744127832,39.4154207759959));
#239739=CARTESIAN_POINT('Ctrl Pts',(14.87733006472,10.4956190406428,40.0621184911024));
#239740=CARTESIAN_POINT('Ctrl Pts',(18.0877797200708,2.07971000361185,40.708816206209));
#239741=CARTESIAN_POINT('Ctrl Pts',(16.8711575615809,-6.84521814358307,
41.3555139213155));
#239742=CARTESIAN_POINT('Ctrl Pts',(11.5252377632674,-14.0947459502143,
42.002211636422));
#239743=CARTESIAN_POINT('Ctrl Pts',(3.35846012395763,-17.8945163247492,
42.6489093515286));
#239744=CARTESIAN_POINT('Ctrl Pts',(-5.63031691952343,-17.3145170387931,
43.295607066635));
#239745=CARTESIAN_POINT('Ctrl Pts',(-13.2410465894093,-12.4967057306324,
43.9423047817417));
#239746=CARTESIAN_POINT('Ctrl Pts',(-17.6109658862741,-4.6202650847562,
44.5890024968481));
#239747=CARTESIAN_POINT('Ctrl Pts',(-17.6705158677099,4.38700784931391,
45.2357002119547));
#239748=CARTESIAN_POINT('Ctrl Pts',(-13.4051213869374,12.3205393348831,
45.8823979270612));
#239749=CARTESIAN_POINT('Ctrl Pts',(-5.85875843067144,17.2385590625192,
46.5290956421677));
#239750=CARTESIAN_POINT('Ctrl Pts',(3.12156406700502,17.9373578510468,47.1757933572742));
#239751=CARTESIAN_POINT('Ctrl Pts',(11.3378686194164,14.2459013077369,47.8224910723807));
#239752=CARTESIAN_POINT('Ctrl Pts',(16.7791748375463,7.06769132545981,48.4691887874873));
#239753=CARTESIAN_POINT('Ctrl Pts',(18.1136966336845,-1.84037038766019,
49.1158865025938));
#239754=CARTESIAN_POINT('Ctrl Pts',(15.0148033256756,-10.297992522439,49.7625842177004));
#239755=CARTESIAN_POINT('Ctrl Pts',(8.24096408056542,-16.2351310411637,
50.4092819328069));
#239756=CARTESIAN_POINT('Ctrl Pts',(-0.549891092677794,-18.1986424957226,
51.0559796479135));
#239757=CARTESIAN_POINT('Ctrl Pts',(-9.20615775396703,-15.7079479344057,
51.7026773630199));
#239758=CARTESIAN_POINT('Ctrl Pts',(-15.6091726542824,-9.37265693118716,
52.3493750781266));
#239759=CARTESIAN_POINT('Ctrl Pts',(-18.1917668415753,-0.74336268583411,
52.9960727932329));
#239760=CARTESIAN_POINT('Ctrl Pts',(-16.3218378626924,8.06787318225247,
53.6427705083396));
#239761=CARTESIAN_POINT('Ctrl Pts',(-10.4570599045386,14.9044579590745,
54.289468223446));
#239762=CARTESIAN_POINT('Ctrl Pts',(-2.03286581707097,18.0931043624557,
54.9361659385527));
#239763=CARTESIAN_POINT('Ctrl Pts',(6.88888203870631,16.8533757199476,55.582863653659));
#239764=CARTESIAN_POINT('Ctrl Pts',(14.1245426038147,11.488701629599,56.2295613687657));
#239765=CARTESIAN_POINT('Ctrl Pts',(17.9031528613415,3.31211209417313,56.8762590838722));
#239766=CARTESIAN_POINT('Ctrl Pts',(17.2998796241584,-5.67513294034219,
57.5229567989787));
#239767=CARTESIAN_POINT('Ctrl Pts',(12.4623769429954,-13.2733616628051,
58.1696545140852));
#239768=CARTESIAN_POINT('Ctrl Pts',(4.57464706138875,-17.6228707413025,
58.8163522291918));
#239769=CARTESIAN_POINT('Ctrl Pts',(-4.43274987594119,-17.659096733363,
59.4630499442982));
#239770=CARTESIAN_POINT('Ctrl Pts',(-12.3552097819002,-13.3731731517305,
60.1097476594049));
#239771=CARTESIAN_POINT('Ctrl Pts',(-17.253672169864,-5.81410058012313,
60.7564453745113));
#239772=CARTESIAN_POINT('Ctrl Pts',(-17.9292146123966,3.1680013073784,61.4031430896179));
#239773=CARTESIAN_POINT('Ctrl Pts',(-14.2164948202469,11.3747195098087,
62.0498408047244));
#239774=CARTESIAN_POINT('Ctrl Pts',(-7.02421896956717,16.7974199438039,
62.696538519831));
#239775=CARTESIAN_POINT('Ctrl Pts',(1.88726854200581,18.1088703775604,63.3432362349375));
#239776=CARTESIAN_POINT('Ctrl Pts',(10.3368379245013,14.988086956764,63.989933950044));
#239777=CARTESIAN_POINT('Ctrl Pts',(16.2564160903843,8.19889655973423,64.6366316651506));
#239778=CARTESIAN_POINT('Ctrl Pts',(18.1971575730703,-0.597013535673942,
65.2833293802571));
#239779=CARTESIAN_POINT('Ctrl Pts',(15.6840564819016,-9.24680167265674,
65.9300270953636));
#239780=CARTESIAN_POINT('Ctrl Pts',(9.33220649770743,-15.6333902524397,
66.5767248104702));
#239781=CARTESIAN_POINT('Ctrl Pts',(0.696253711161127,-18.1936307445936,
67.2234225255766));
#239782=CARTESIAN_POINT('Ctrl Pts',(-8.11011054808477,-16.300891871268,
67.8701202406833));
#239783=CARTESIAN_POINT('Ctrl Pts',(-14.9314859159237,-10.4184306516625,
68.5168179557897));
#239784=CARTESIAN_POINT('Ctrl Pts',(-18.0983076867948,-1.98600799973987,
69.1635156708962));
#239785=CARTESIAN_POINT('Ctrl Pts',(-16.8354808729081,6.93249974243598,
69.8102133860028));
#239786=CARTESIAN_POINT('Ctrl Pts',(-11.4520884617854,14.1542445494053,
70.4569111011093));
#239787=CARTESIAN_POINT('Ctrl Pts',(-3.26574185598501,17.9116693535526,
71.1036088162158));
#239788=CARTESIAN_POINT('Ctrl Pts',(5.71991090820849,17.2851262102157,71.7503065313225));
#239789=CARTESIAN_POINT('Ctrl Pts',(13.3055877355373,12.4279645925167,72.3970042464288));
#239790=CARTESIAN_POINT('Ctrl Pts',(17.6346574312999,4.52899836405663,73.0437019615355));
#239791=CARTESIAN_POINT('Ctrl Pts',(17.6475591910822,-4.47846218005437,
73.6903996766419));
#239792=CARTESIAN_POINT('Ctrl Pts',(13.3411352466029,-12.389797384654,74.3370973917486));
#239793=CARTESIAN_POINT('Ctrl Pts',(5.76940374481548,-17.2686695877313,
74.9837951068549));
#239794=CARTESIAN_POINT('Ctrl Pts',(-3.21441730564091,-17.9209511546158,
75.6304928219616));
#239795=CARTESIAN_POINT('Ctrl Pts',(-11.4114941303296,-14.1869930081882,
76.277190537068));
#239796=CARTESIAN_POINT('Ctrl Pts',(-16.8155524198505,-6.9806995148185,
76.9238882521746));
#239797=CARTESIAN_POINT('Ctrl Pts',(-18.1039226976761,1.93415404182158,
77.5705859672812));
#239798=CARTESIAN_POINT('Ctrl Pts',(-14.9612700895973,10.3756140159052,
78.2172836823876));
#239799=CARTESIAN_POINT('Ctrl Pts',(-8.15677406358813,16.2775921369379,
78.8639813974943));
#239800=CARTESIAN_POINT('Ctrl Pts',(0.644131975569262,18.1955506346737,
79.5106791126007));
#239801=CARTESIAN_POINT('Ctrl Pts',(9.28738358960929,15.6600598645215,80.1573768277073));
#239802=CARTESIAN_POINT('Ctrl Pts',(15.6575030254474,9.29169348983275,80.8040745428137));
#239803=CARTESIAN_POINT('Ctrl Pts',(18.1953726555178,0.64914006796183,81.4507722579203));
#239804=CARTESIAN_POINT('Ctrl Pts',(16.2798365789534,-8.15229353393192,
82.0974699730267));
#239805=CARTESIAN_POINT('Ctrl Pts',(10.3797315410392,-14.9584137540379,
82.7441676881334));
#239806=CARTESIAN_POINT('Ctrl Pts',(1.93913686579539,-18.103389658202,83.3908654032399));
#239807=CARTESIAN_POINT('Ctrl Pts',(-6.97607096227631,-16.8174731404451,
84.0375631183464));
#239808=CARTESIAN_POINT('Ctrl Pts',(-14.1838515878873,-11.4153985053378,
84.6842608334529));
#239809=CARTESIAN_POINT('Ctrl Pts',(-17.9200657441601,-3.21934972029105,
85.3309585485595));
#239810=CARTESIAN_POINT('Ctrl Pts',(-17.2702568961236,5.76465052282873,
85.977656263666));
#239811=CARTESIAN_POINT('Ctrl Pts',(-12.3934689094725,13.3377245916192,
86.6243539787726));
#239812=CARTESIAN_POINT('Ctrl Pts',(-4.48331929977128,17.6463258770428,
87.271051693879));
#239813=CARTESIAN_POINT('Ctrl Pts',(4.52414445698799,17.6359033186099,87.9177494089856));
#239814=CARTESIAN_POINT('Ctrl Pts',(12.4243019075535,13.309007885618,88.5644471240922));
#239815=CARTESIAN_POINT('Ctrl Pts',(17.2835512228727,5.72466822595835,89.2111448391985));
#239816=CARTESIAN_POINT('Ctrl Pts',(17.9125675185567,-3.26081175356609,
89.8578425543052));
#239817=CARTESIAN_POINT('Ctrl Pts',(14.1573960983507,-11.4481922284216,
90.5045402694117));
#239818=CARTESIAN_POINT('Ctrl Pts',(6.93713319534587,-16.8335721560004,
91.1512379845182));
#239819=CARTESIAN_POINT('Ctrl Pts',(-1.98102645792452,-18.0988536035269,
91.7979356996248));
#239820=CARTESIAN_POINT('Ctrl Pts',(-10.4143207651773,-14.9343529511251,
92.4446334147312));
#239821=CARTESIAN_POINT('Ctrl Pts',(-16.2986585839336,-8.11459678073856,
93.0913311298379));
#239822=CARTESIAN_POINT('Ctrl Pts',(-18.1938225968187,0.691245909652575,
93.7380288449443));
#239823=CARTESIAN_POINT('Ctrl Pts',(-15.6359564406871,9.32790360449766,
94.384726560051));
#239824=CARTESIAN_POINT('Ctrl Pts',(-9.2511217671688,15.6815100715656,95.0314242751574));
#239825=CARTESIAN_POINT('Ctrl Pts',(-0.602014930072602,18.196994035805,
95.678121990264));
#239826=CARTESIAN_POINT('Ctrl Pts',(8.19440764016604,16.2586691945431,96.3248197053704));
#239827=CARTESIAN_POINT('Ctrl Pts',(14.9852695924817,10.3409686693603,96.971517420477));
#239828=CARTESIAN_POINT('Ctrl Pts',(18.1082939082139,1.89224110895204,97.6182151355836));
#239829=CARTESIAN_POINT('Ctrl Pts',(16.7994648072639,-7.01957225913887,
98.2649128506899));
#239830=CARTESIAN_POINT('Ctrl Pts',(11.3784084004868,-14.2134097908202,
98.9116105657967));
#239831=CARTESIAN_POINT('Ctrl Pts',(3.17338540338607,-17.9282473661669,
99.558308280903));
#239832=CARTESIAN_POINT('Ctrl Pts',(-5.81029735996531,-17.255489070959,
100.20500599601));
#239833=CARTESIAN_POINT('Ctrl Pts',(-10.8481242830539,-13.990439101508,
100.636137806081));
#239834=CARTESIAN_POINT('Ctrl Pts',(-12.8232847757385,-11.8537225185177,
100.851703711116));
#239835=CARTESIAN_POINT('Ctrl Pts',(-4.30149148272503,-17.9202173479836,
2.24795730811111));
#239836=CARTESIAN_POINT('Ctrl Pts',(-7.28737821041262,-17.2034980092544,
2.46352321314661));
#239837=CARTESIAN_POINT('Ctrl Pts',(-12.8919236184424,-14.2485781213038,
2.89465502321764));
#239838=CARTESIAN_POINT('Ctrl Pts',(-18.1441729086463,-6.32370320300669,
3.54135273832416));
#239839=CARTESIAN_POINT('Ctrl Pts',(-18.9550800938058,3.14695211596066,
4.18805045343069));
#239840=CARTESIAN_POINT('Ctrl Pts',(-15.1268774447402,11.8483334773386,
4.83474816853723));
#239841=CARTESIAN_POINT('Ctrl Pts',(-7.59617836071211,17.649299510231,5.48144588364375));
#239842=CARTESIAN_POINT('Ctrl Pts',(1.7936620075573,19.1307539128599,6.12814359875029));
#239843=CARTESIAN_POINT('Ctrl Pts',(10.7445251502354,15.9297429461336,6.77484131385681));
#239844=CARTESIAN_POINT('Ctrl Pts',(17.0655984535852,8.82991069854854,7.42153902896335));
#239845=CARTESIAN_POINT('Ctrl Pts',(19.2097914002052,-0.431115444704193,
8.06823674406986));
#239846=CARTESIAN_POINT('Ctrl Pts',(16.6522908970902,-9.58660870666232,
8.7149344591764));
#239847=CARTESIAN_POINT('Ctrl Pts',(10.0190633585584,-16.3957406705976,
9.36163217428292));
#239848=CARTESIAN_POINT('Ctrl Pts',(0.933620501723551,-19.1919317269749,
10.0083298893895));
#239849=CARTESIAN_POINT('Ctrl Pts',(-8.3803300147876,-17.2908063485346,
10.655027604496));
#239850=CARTESIAN_POINT('Ctrl Pts',(-15.6431543591116,-11.157671280763,
11.3017253196025));
#239851=CARTESIAN_POINT('Ctrl Pts',(-19.0772406806211,-2.29364254040864,
11.9484230347091));
#239852=CARTESIAN_POINT('Ctrl Pts',(-17.842079880872,7.13176658178659,12.5951207498156));
#239853=CARTESIAN_POINT('Ctrl Pts',(-12.2399834636208,14.8116411199481,
13.2418184649221));
#239854=CARTESIAN_POINT('Ctrl Pts',(-3.64209174419045,18.8662947182245,
13.8885161800286));
#239855=CARTESIAN_POINT('Ctrl Pts',(5.8472196019185,18.3033311498428,14.5352138951352));
#239856=CARTESIAN_POINT('Ctrl Pts',(13.9053955869918,13.2605385253898,15.1819116102417));
#239857=CARTESIAN_POINT('Ctrl Pts',(18.5601585617063,4.97216477418493,15.8286093253482));
#239858=CARTESIAN_POINT('Ctrl Pts',(18.6722327090191,-4.53317041699705,
16.4753070404548));
#239859=CARTESIAN_POINT('Ctrl Pts',(14.2141873392946,-12.9289901643202,
17.1220047555613));
#239860=CARTESIAN_POINT('Ctrl Pts',(6.27715067794467,-18.1603768611677,
17.7687024706678));
#239861=CARTESIAN_POINT('Ctrl Pts',(-3.19624905645013,-18.9469232422893,
18.4154001857743));
#239862=CARTESIAN_POINT('Ctrl Pts',(-11.8873513322474,-15.0961182653325,
19.0620979008809));
#239863=CARTESIAN_POINT('Ctrl Pts',(-17.6689667147257,-7.55046512553494,
19.7087956159874));
#239864=CARTESIAN_POINT('Ctrl Pts',(-19.1260167977181,1.8432009742336,20.3554933310939));
#239865=CARTESIAN_POINT('Ctrl Pts',(-15.9018815065648,10.7857346958366,
21.0021910462004));
#239866=CARTESIAN_POINT('Ctrl Pts',(-8.78568359113272,17.0884075388693,
21.648888761307));
#239867=CARTESIAN_POINT('Ctrl Pts',(0.480852994584177,19.2086097564471,
22.2955864764135));
#239868=CARTESIAN_POINT('Ctrl Pts',(9.62969847769548,16.627411572659,22.9422841915201));
#239869=CARTESIAN_POINT('Ctrl Pts',(16.4216285534903,9.97657376202369,23.5889819066266));
#239870=CARTESIAN_POINT('Ctrl Pts',(19.1942853944474,0.883921135856929,
24.2356796217331));
#239871=CARTESIAN_POINT('Ctrl Pts',(17.2690477911085,-8.42507547540809,
24.8823773368396));
#239872=CARTESIAN_POINT('Ctrl Pts',(11.1171269844657,-15.6719940016953,
25.5290750519462));
#239873=CARTESIAN_POINT('Ctrl Pts',(2.24423542931241,-19.0831159854917,
26.1757727670527));
#239874=CARTESIAN_POINT('Ctrl Pts',(-7.1779436319082,-17.8235527770156,
26.8224704821592));
#239875=CARTESIAN_POINT('Ctrl Pts',(-14.8432861755491,-12.2015885805359,
27.4691681972658));
#239876=CARTESIAN_POINT('Ctrl Pts',(-18.8756624364556,-3.59322640017153,
28.1158659123723));
#239877=CARTESIAN_POINT('Ctrl Pts',(-18.2881287673845,5.89459536910504,
28.7625636274788));
#239878=CARTESIAN_POINT('Ctrl Pts',(-13.2244868834319,13.9396863324771,
29.4092613425853));
#239879=CARTESIAN_POINT('Ctrl Pts',(-4.92408769481226,18.5729714572469,
30.0559590576919));
#239880=CARTESIAN_POINT('Ctrl Pts',(4.58150583937944,18.6604317372788,30.7026567727984));
#239881=CARTESIAN_POINT('Ctrl Pts',(12.9657535986689,14.1806608448448,31.3493544879049));
#239882=CARTESIAN_POINT('Ctrl Pts',(18.1765702796168,6.23010443315851,31.9960522030114));
#239883=CARTESIAN_POINT('Ctrl Pts',(18.938583226633,-3.24530025510837,32.642749918118));
#239884=CARTESIAN_POINT('Ctrl Pts',(15.0652860751041,-11.9264019659403,
33.2894476332245));
#239885=CARTESIAN_POINT('Ctrl Pts',(7.50468708870535,-17.6884589514895,
33.9361453483311));
#239886=CARTESIAN_POINT('Ctrl Pts',(-1.89272046105926,-19.1211798180499,
34.5828430634376));
#239887=CARTESIAN_POINT('Ctrl Pts',(-10.8268754981157,-15.8738991847061,
35.2295407785441));
#239888=CARTESIAN_POINT('Ctrl Pts',(-17.1111002456914,-8.74140473607126,
35.8762384936506));
#239889=CARTESIAN_POINT('Ctrl Pts',(-19.2073002177639,0.530590918313697,
36.5229362087572));
#239890=CARTESIAN_POINT('Ctrl Pts',(-16.6024203044106,9.67272187202786,
37.1696339238637));
#239891=CARTESIAN_POINT('Ctrl Pts',(-9.93401749832574,16.4474072339949,
37.8163316389703));
#239892=CARTESIAN_POINT('Ctrl Pts',(-0.834215728650241,19.196509904042,
38.4630293540767));
#239893=CARTESIAN_POINT('Ctrl Pts',(8.46976438663354,17.2471736702807,39.1097270691833));
#239894=CARTESIAN_POINT('Ctrl Pts',(15.7007285891721,11.0765080303796,39.7564247842898));
#239895=CARTESIAN_POINT('Ctrl Pts',(19.0888633195695,2.19481332798609,40.4031224993964));
#239896=CARTESIAN_POINT('Ctrl Pts',(17.8049061698037,-7.22407258147341,
41.0498202145029));
#239897=CARTESIAN_POINT('Ctrl Pts',(12.1631118795873,-14.8748316892176,
41.6965179296094));
#239898=CARTESIAN_POINT('Ctrl Pts',(3.54433696465875,-18.8849035967585,
42.3432156447159));
#239899=CARTESIAN_POINT('Ctrl Pts',(-5.9419316127221,-18.2728037555172,
42.9899133598225));
#239900=CARTESIAN_POINT('Ctrl Pts',(-13.9738836089882,-13.1883465703765,
43.636611074929));
#239901=CARTESIAN_POINT('Ctrl Pts',(-18.585659817366,-4.87597759747294,
44.2833087900356));
#239902=CARTESIAN_POINT('Ctrl Pts',(-18.6485056433271,4.62981054134068,
44.930006505142));
#239903=CARTESIAN_POINT('Ctrl Pts',(-14.1470392661595,13.002430095165,45.5767042202486));
#239904=CARTESIAN_POINT('Ctrl Pts',(-6.18301641419063,18.1926418202459,
46.2234019353552));
#239905=CARTESIAN_POINT('Ctrl Pts',(3.29432969333535,18.9301162238777,46.8700996504616));
#239906=CARTESIAN_POINT('Ctrl Pts',(11.9653726306232,15.0343528689547,47.5167973655682));
#239907=CARTESIAN_POINT('Ctrl Pts',(17.7078325834359,7.45885873139554,48.1634950806747));
#239908=CARTESIAN_POINT('Ctrl Pts',(19.1162146268771,-1.94222725680624,
48.8101927957813));
#239909=CARTESIAN_POINT('Ctrl Pts',(15.8458104250352,-10.8679437039283,
49.4568905108877));
#239910=CARTESIAN_POINT('Ctrl Pts',(8.69706726806484,-17.1336782190126,
50.1035882259943));
#239911=CARTESIAN_POINT('Ctrl Pts',(-0.580325284320411,-19.205861890118,
50.7502859411008));
#239912=CARTESIAN_POINT('Ctrl Pts',(-9.71568040873861,-16.5773177134651,
51.3969836562074));
#239913=CARTESIAN_POINT('Ctrl Pts',(-16.473075631197,-9.89139462496434,
52.0436813713138));
#239914=CARTESIAN_POINT('Ctrl Pts',(-19.1986056970262,-0.784504727852793,
52.6903790864205));
#239915=CARTESIAN_POINT('Ctrl Pts',(-17.2251839035493,8.51439650631894,
53.3370768015269));
#239916=CARTESIAN_POINT('Ctrl Pts',(-11.0358148059925,15.7293578999827,
53.9837745166335));
#239917=CARTESIAN_POINT('Ctrl Pts',(-2.14537650997781,19.0944826588296,
54.63047223174));
#239918=CARTESIAN_POINT('Ctrl Pts',(7.27015309212242,17.7861401769753,55.2771699468466));
#239919=CARTESIAN_POINT('Ctrl Pts',(14.9062774640314,12.1245536224317,55.9238676619531));
#239920=CARTESIAN_POINT('Ctrl Pts',(18.8940181298365,3.49542376362578,56.5705653770596));
#239921=CARTESIAN_POINT('Ctrl Pts',(18.2573562206822,-5.98922801444613,
57.2172630921661));
#239922=CARTESIAN_POINT('Ctrl Pts',(13.1521178267015,-14.0079871876894,
57.8639608072726));
#239923=CARTESIAN_POINT('Ctrl Pts',(4.82783480568492,-18.5982235567521,
58.5106585223792));
#239924=CARTESIAN_POINT('Ctrl Pts',(-4.67808419945467,-18.636454507248,
59.1573562374857));
#239925=CARTESIAN_POINT('Ctrl Pts',(-13.03901940765,-14.1133228286197,59.8040539525922));
#239926=CARTESIAN_POINT('Ctrl Pts',(-18.2085913754098,-6.13588693680562,
60.4507516676988));
#239927=CARTESIAN_POINT('Ctrl Pts',(-18.9215222907374,3.34333704239334,
61.0974493828053));
#239928=CARTESIAN_POINT('Ctrl Pts',(-15.0033188543274,12.0042630649821,
61.7441470979118));
#239929=CARTESIAN_POINT('Ctrl Pts',(-7.41298036087925,17.7270874806644,
62.3908448130184));
#239930=CARTESIAN_POINT('Ctrl Pts',(1.99172102951346,19.1111212574905,63.0375425281249));
#239931=CARTESIAN_POINT('Ctrl Pts',(10.9089390379072,15.8176154158942,63.6842402432315));
#239932=CARTESIAN_POINT('Ctrl Pts',(17.1561413074408,8.65267148440496,64.3309379583379));
#239933=CARTESIAN_POINT('Ctrl Pts',(19.2042947831547,-0.630055759124883,
64.9776356734445));
#239934=CARTESIAN_POINT('Ctrl Pts',(16.5521039681401,-9.75857379978198,
65.624333388551));
#239935=CARTESIAN_POINT('Ctrl Pts',(9.84870542773494,-16.4986335729846,
66.2710311036575));
#239936=CARTESIAN_POINT('Ctrl Pts',(0.734788466787338,-19.2005727593472,
66.9177288187641));
#239937=CARTESIAN_POINT('Ctrl Pts',(-8.55897153519643,-17.2030786383603,
67.5644265338706));
#239938=CARTESIAN_POINT('Ctrl Pts',(-15.7578817421615,-10.9950475841609,
68.2111242489772));
#239939=CARTESIAN_POINT('Ctrl Pts',(-19.0999739655934,-2.09592530677158,
68.8578219640836));
#239940=CARTESIAN_POINT('Ctrl Pts',(-17.7672549243601,7.31618485487579,
69.5045196791903));
#239941=CARTESIAN_POINT('Ctrl Pts',(-12.0859140676103,14.9376232891397,
70.1512173942966));
#239942=CARTESIAN_POINT('Ctrl Pts',(-3.44648712504616,18.9030059745745,
70.7979151094034));
#239943=CARTESIAN_POINT('Ctrl Pts',(6.03648425714459,18.2417862664586,71.4446128245097));
#239944=CARTESIAN_POINT('Ctrl Pts',(14.0419968399094,13.115800895328,72.0913105396163));
#239945=CARTESIAN_POINT('Ctrl Pts',(18.6106625911627,4.77965964225556,72.7380082547228));
#239946=CARTESIAN_POINT('Ctrl Pts',(18.6242784098469,-4.7263264900367,73.3847059698294));
#239947=CARTESIAN_POINT('Ctrl Pts',(14.0795117583009,-13.0755212907852,
74.0314036849359));
#239948=CARTESIAN_POINT('Ctrl Pts',(6.08871631701651,-18.2244188381634,
74.6781014000424));
#239949=CARTESIAN_POINT('Ctrl Pts',(-3.39232197367771,-18.912801484836,
75.324799115149));
#239950=CARTESIAN_POINT('Ctrl Pts',(-12.0430730082486,-14.972184239312,
75.9714968302554));
#239951=CARTESIAN_POINT('Ctrl Pts',(-17.7462235140669,-7.36705228478057,
76.6181945453621));
#239952=CARTESIAN_POINT('Ctrl Pts',(-19.1058997440421,2.04120144731508,
77.2648922604685));
#239953=CARTESIAN_POINT('Ctrl Pts',(-15.7893143463364,10.9498612251703,
77.9115899755751));
#239954=CARTESIAN_POINT('Ctrl Pts',(-8.60821768277448,17.1784893603564,
78.5582876906816));
#239955=CARTESIAN_POINT('Ctrl Pts',(0.679782009273491,19.2025989073817,
79.2049854057881));
#239956=CARTESIAN_POINT('Ctrl Pts',(9.80140175754916,16.5267792374993,79.8516831208947));
#239957=CARTESIAN_POINT('Ctrl Pts',(16.5240808879854,9.80595019287728,80.4983808360011));
#239958=CARTESIAN_POINT('Ctrl Pts',(19.2024110778174,0.685067278812085,
81.1450785511078));
#239959=CARTESIAN_POINT('Ctrl Pts',(17.1808580229302,-8.60348917438226,
81.7917762662142));
#239960=CARTESIAN_POINT('Ctrl Pts',(10.9542066382451,-15.7862999244483,
82.4384739813209));
#239961=CARTESIAN_POINT('Ctrl Pts',(2.04646004993349,-19.1053372030443,
83.0851716964272));
#239962=CARTESIAN_POINT('Ctrl Pts',(-7.36216756105097,-17.7482505385798,
83.7318694115339));
#239963=CARTESIAN_POINT('Ctrl Pts',(-14.9688689544212,-12.0471934742256,
84.3785671266403));
#239964=CARTESIAN_POINT('Ctrl Pts',(-18.9118670705901,-3.39752737701833,
85.0252648417469));
#239965=CARTESIAN_POINT('Ctrl Pts',(-18.2260939974794,6.08370002389149,
85.6719625568534));
#239966=CARTESIAN_POINT('Ctrl Pts',(-13.0793960193038,14.0759123377321,
86.3186602719599));
#239967=CARTESIAN_POINT('Ctrl Pts',(-4.73145243113473,18.6229768369408,
86.9653579870665));
#239968=CARTESIAN_POINT('Ctrl Pts',(4.77453709145324,18.6119774332663,87.6120557021731));
#239969=CARTESIAN_POINT('Ctrl Pts',(13.1119354961519,14.04560628092,88.2587534172795));
#239970=CARTESIAN_POINT('Ctrl Pts',(18.2401241096774,6.04150487309007,88.905451132386));
#239971=CARTESIAN_POINT('Ctrl Pts',(18.9039538501234,-3.44128416267176,
89.5521488474927));
#239972=CARTESIAN_POINT('Ctrl Pts',(14.9409492615855,-12.0818021923566,
90.1988465625991));
#239973=CARTESIAN_POINT('Ctrl Pts',(7.32107475350339,-17.7652405709332,
90.8455442777057));
#239974=CARTESIAN_POINT('Ctrl Pts',(-2.09066806387056,-19.1005500904887,
91.4922419928122));
#239975=CARTESIAN_POINT('Ctrl Pts',(-10.9907102193723,-15.7609074679429,
92.1389397079187));
#239976=CARTESIAN_POINT('Ctrl Pts',(-17.2007217739685,-8.5637060381959,
92.7856374230253));
#239977=CARTESIAN_POINT('Ctrl Pts',(-19.2007751777731,0.729503456403163,
93.4323351381317));
#239978=CARTESIAN_POINT('Ctrl Pts',(-16.5013418926677,9.84416448243627,
94.0790328532384));
#239979=CARTESIAN_POINT('Ctrl Pts',(-9.76313278747167,16.5494164350365,
94.7257305683448));
#239980=CARTESIAN_POINT('Ctrl Pts',(-0.635334370296136,19.2041225720227,
95.3724282834514));
#239981=CARTESIAN_POINT('Ctrl Pts',(8.64793493854964,17.1585183606437,96.0191259985579));
#239982=CARTESIAN_POINT('Ctrl Pts',(15.8146404962835,10.9132998971469,96.6658237136644));
#239983=CARTESIAN_POINT('Ctrl Pts',(19.1105161195645,1.9969658318198,97.312521428771));
#239984=CARTESIAN_POINT('Ctrl Pts',(17.7292390742725,-7.40807054945497,
97.9592191438773));
#239985=CARTESIAN_POINT('Ctrl Pts',(12.0081689725665,-15.0000748967808,
98.6059168589841));
#239986=CARTESIAN_POINT('Ctrl Pts',(3.34899324010485,-18.9204777163872,
99.2526145740905));
#239987=CARTESIAN_POINT('Ctrl Pts',(-6.13181797838388,-18.210559610913,
99.8993122891971));
#239988=CARTESIAN_POINT('Ctrl Pts',(-11.4486140923755,-14.7646693257885,
100.330444099268));
#239989=CARTESIAN_POINT('Ctrl Pts',(-13.5330083895585,-12.5097842788382,
100.546010004304));
#239990=CARTESIAN_POINT('Ctrl Pts',(-4.41080856681683,-18.3756375004215,
1.30627539603647));
#239991=CARTESIAN_POINT('Ctrl Pts',(-7.47392690442232,-17.6403798200077,
1.52184130107198));
#239992=CARTESIAN_POINT('Ctrl Pts',(-13.2188449145112,-14.6110429301313,
1.952973111143));
#239993=CARTESIAN_POINT('Ctrl Pts',(-18.6057769341433,-6.48433160584922,
2.59967082624953));
#239994=CARTESIAN_POINT('Ctrl Pts',(-19.4367395683745,3.22688800340506,
3.24636854135606));
#239995=CARTESIAN_POINT('Ctrl Pts',(-15.5115007125182,12.1495526256453,
3.89306625646258));
#239996=CARTESIAN_POINT('Ctrl Pts',(-7.78922918973802,18.0979354714599,
4.53976397156912));
#239997=CARTESIAN_POINT('Ctrl Pts',(1.83923408594655,19.617071924315,5.18646168667564));
#239998=CARTESIAN_POINT('Ctrl Pts',(11.017666435486,16.3346786206863,5.83315940178218));
#239999=CARTESIAN_POINT('Ctrl Pts',(17.4994059116369,9.0543719975819,6.47985711688871));
#240000=CARTESIAN_POINT('Ctrl Pts',(19.6981138608389,-0.44207552109145,
7.12655483199523));
#240001=CARTESIAN_POINT('Ctrl Pts',(17.0755963551246,-9.83030310112233,
7.77325254710177));
#240002=CARTESIAN_POINT('Ctrl Pts',(10.2737521374628,-16.8125262716166,
8.41995026220829));
#240003=CARTESIAN_POINT('Ctrl Pts',(0.957353078766861,-19.6797970951343,
9.06664797731482));
#240004=CARTESIAN_POINT('Ctrl Pts',(-8.59336069092327,-17.7303446425535,
9.71334569242135));
#240005=CARTESIAN_POINT('Ctrl Pts',(-16.0408088070531,-11.4413030831372,
10.3600434075279));
#240006=CARTESIAN_POINT('Ctrl Pts',(-19.5621906387417,-2.35194773667186,
11.0067411226344));
#240007=CARTESIAN_POINT('Ctrl Pts',(-18.2956316992515,7.31305854395055,
11.6534388377409));
#240008=CARTESIAN_POINT('Ctrl Pts',(-12.5511280322693,15.1881581169723,
12.3001365528475));
#240009=CARTESIAN_POINT('Ctrl Pts',(-3.73467497243273,19.3458824073052,
12.946834267954));
#240010=CARTESIAN_POINT('Ctrl Pts',(5.99585793414419,18.7686081088112,13.5935319830605));
#240011=CARTESIAN_POINT('Ctrl Pts',(14.2588755139464,13.5976259665367,14.2402296981671));
#240012=CARTESIAN_POINT('Ctrl Pts',(19.0319641633979,5.09855890905768,14.8869274132736));
#240013=CARTESIAN_POINT('Ctrl Pts',(19.1468872728489,-4.64840516476206,
15.5336251283801));
#240014=CARTESIAN_POINT('Ctrl Pts',(14.5755168602986,-13.2576495318961,
16.1803228434866));
#240015=CARTESIAN_POINT('Ctrl Pts',(6.43671800254739,-18.6220198740178,
16.8270205585932));
#240016=CARTESIAN_POINT('Ctrl Pts',(-3.27749880444454,-19.4285605341567,
17.4737182736997));
#240017=CARTESIAN_POINT('Ctrl Pts',(-12.189531883158,-15.4798667729742,
18.1204159888062));
#240018=CARTESIAN_POINT('Ctrl Pts',(-18.1181179130092,-7.74240054052837,
18.7671137039128));
#240019=CARTESIAN_POINT('Ctrl Pts',(-19.6122067092238,1.89005577563084,
19.4138114190193));
#240020=CARTESIAN_POINT('Ctrl Pts',(-16.3061127923606,11.0599117737231,
20.0605091341258));
#240021=CARTESIAN_POINT('Ctrl Pts',(-9.00901868347537,17.5228007236537,
20.7072068492324));
#240022=CARTESIAN_POINT('Ctrl Pts',(0.493076442747414,19.6968992093051,
21.3539045643389));
#240023=CARTESIAN_POINT('Ctrl Pts',(9.87448871813848,17.0500860817572,22.0006022794454));
#240024=CARTESIAN_POINT('Ctrl Pts',(16.8390719876117,10.2301816912505,22.6472999945519));
#240025=CARTESIAN_POINT('Ctrl Pts',(19.682210717107,0.906390714513094,23.2939977096585));
#240026=CARTESIAN_POINT('Ctrl Pts',(17.7080329131044,-8.63924378567825,
23.940695424765));
#240027=CARTESIAN_POINT('Ctrl Pts',(11.3997281680718,-16.0703814682176,
24.5873931398716));
#240028=CARTESIAN_POINT('Ctrl Pts',(2.30128466420024,-19.5682153436199,
25.234090854978));
#240029=CARTESIAN_POINT('Ctrl Pts',(-7.3604094226714,-18.2766336060724,
25.8807885700846));
#240030=CARTESIAN_POINT('Ctrl Pts',(-15.2206076046986,-12.511757150127,
26.5274862851911));
#240031=CARTESIAN_POINT('Ctrl Pts',(-19.3554882541643,-3.68456744854421,
27.1741840002976));
#240032=CARTESIAN_POINT('Ctrl Pts',(-18.75301927757,6.04443800655231,27.8208817154042));
#240033=CARTESIAN_POINT('Ctrl Pts',(-13.5606578789655,14.2940379434789,
28.4675794305107));
#240034=CARTESIAN_POINT('Ctrl Pts',(-5.04925969407781,19.0451027663735,
29.1142771456173));
#240035=CARTESIAN_POINT('Ctrl Pts',(4.69796929029768,19.1347863167422,29.7609748607237));
#240036=CARTESIAN_POINT('Ctrl Pts',(13.2953475053005,14.5411381106591,30.4076725758303));
#240037=CARTESIAN_POINT('Ctrl Pts',(18.6386249347537,6.38847582616867,31.0543702909368));
#240038=CARTESIAN_POINT('Ctrl Pts',(19.4200085124239,-3.32779690145707,
31.7010680060434));
#240039=CARTESIAN_POINT('Ctrl Pts',(15.4482508178959,-12.2295751973379,
32.3477657211499));
#240040=CARTESIAN_POINT('Ctrl Pts',(7.69545881028642,-18.1381056491341,
32.9944634362564));
#240041=CARTESIAN_POINT('Ctrl Pts',(-1.94083406480583,-19.6072467718661,
33.641161151363));
#240042=CARTESIAN_POINT('Ctrl Pts',(-11.1020983893176,-16.2774191502791,
34.2878588664695));
#240043=CARTESIAN_POINT('Ctrl Pts',(-17.5460702868714,-8.96361424471915,
34.934556581576));
#240044=CARTESIAN_POINT('Ctrl Pts',(-19.6955563816994,0.544078721568589,
35.5812542966826));
#240045=CARTESIAN_POINT('Ctrl Pts',(-17.0244595268922,9.91860578192185,
36.2279520117891));
#240046=CARTESIAN_POINT('Ctrl Pts',(-10.1865436327231,16.8655059710224,
36.8746497268956));
#240047=CARTESIAN_POINT('Ctrl Pts',(-0.855421778795099,19.6844917744992,
37.5213474420021));
#240048=CARTESIAN_POINT('Ctrl Pts',(8.68506870436532,17.6856027446174,38.1680451571086));
#240049=CARTESIAN_POINT('Ctrl Pts',(16.0998464987704,11.3580766662315,38.8147428722152));
#240050=CARTESIAN_POINT('Ctrl Pts',(19.5741087769025,2.25060623609537,39.4614405873217));
#240051=CARTESIAN_POINT('Ctrl Pts',(18.2575129957052,-7.40771098596712,
40.1081383024282));
#240052=CARTESIAN_POINT('Ctrl Pts',(12.4723023582342,-15.2529550161518,
40.7548360175348));
#240053=CARTESIAN_POINT('Ctrl Pts',(3.63443522680071,-19.3649643279339,
41.4015337326413));
#240054=CARTESIAN_POINT('Ctrl Pts',(-6.09297755372904,-18.7373046986411,
42.0482314477479));
#240055=CARTESIAN_POINT('Ctrl Pts',(-14.3291045264962,-13.5235988667481,
42.6949291628543));
#240056=CARTESIAN_POINT('Ctrl Pts',(-19.0581136689617,-4.99992662155157,
43.3416268779609));
#240057=CARTESIAN_POINT('Ctrl Pts',(-19.1225570573888,4.74750191436208,
43.9883245930674));
#240058=CARTESIAN_POINT('Ctrl Pts',(-14.506661859904,13.3329563309257,44.6350223081739));
#240059=CARTESIAN_POINT('Ctrl Pts',(-6.3401908135969,18.6551050194617,45.2817200232805));
#240060=CARTESIAN_POINT('Ctrl Pts',(3.37807268483184,19.4113262755526,45.928417738387));
#240061=CARTESIAN_POINT('Ctrl Pts',(12.2695365096926,15.4165312790291,46.5751154534935));
#240062=CARTESIAN_POINT('Ctrl Pts',(18.157971765454,7.64846548040443,47.2218131686001));
#240063=CARTESIAN_POINT('Ctrl Pts',(19.6021553638295,-1.9915993402926,47.8685108837066));
#240064=CARTESIAN_POINT('Ctrl Pts',(16.2486163646967,-11.1442105630176,
48.5152085988132));
#240065=CARTESIAN_POINT('Ctrl Pts',(8.91814970305833,-17.5692222000236,
49.1619063139196));
#240066=CARTESIAN_POINT('Ctrl Pts',(-0.595077352229212,-19.6940814912711,
49.8086040290262));
#240067=CARTESIAN_POINT('Ctrl Pts',(-9.96265633938015,-16.9987188194691,
50.4553017441327));
#240068=CARTESIAN_POINT('Ctrl Pts',(-16.8918268676914,-10.1428372712916,
51.1019994592392));
#240069=CARTESIAN_POINT('Ctrl Pts',(-19.6866408432604,-0.804447107295403,
51.7486971743458));
#240070=CARTESIAN_POINT('Ctrl Pts',(-17.6630539904683,8.73083538785194,
52.3953948894523));
#240071=CARTESIAN_POINT('Ctrl Pts',(-11.3163490061136,16.1292035764881,
53.0420926045588));
#240072=CARTESIAN_POINT('Ctrl Pts',(-2.19991271720543,19.5798709616954,
53.6887903196654));
#240073=CARTESIAN_POINT('Ctrl Pts',(7.45496287901274,18.2382699648982,54.3354880347718));
#240074=CARTESIAN_POINT('Ctrl Pts',(15.2852001533542,12.4327639369476,54.9821857498785));
#240075=CARTESIAN_POINT('Ctrl Pts',(19.3743105555711,3.58427863540929,55.6288834649849));
#240076=CARTESIAN_POINT('Ctrl Pts',(18.7214644821686,-6.14147624621812,
56.2755811800915));
#240077=CARTESIAN_POINT('Ctrl Pts',(13.4864491759743,-14.3640750298732,
56.922278895198));
#240078=CARTESIAN_POINT('Ctrl Pts',(4.9505600234726,-19.0709967829151,57.5689766103045));
#240079=CARTESIAN_POINT('Ctrl Pts',(-4.79700270543401,-19.1101995772944,
58.215674325411));
#240080=CARTESIAN_POINT('Ctrl Pts',(-13.3704757562925,-14.4720883389495,
58.8623720405176));
#240081=CARTESIAN_POINT('Ctrl Pts',(-18.6714600177922,-6.2918632887208,
59.5090697556241));
#240082=CARTESIAN_POINT('Ctrl Pts',(-19.4025138816821,3.42832581752335,
60.1557674707307));
#240083=CARTESIAN_POINT('Ctrl Pts',(-15.3847083690985,12.3094155522411,
60.8024651858371));
#240084=CARTESIAN_POINT('Ctrl Pts',(-7.60142086596309,18.1777161287788,
61.4491629009437));
#240085=CARTESIAN_POINT('Ctrl Pts',(2.04235126168949,19.5969325192449,62.0958606160502));
#240086=CARTESIAN_POINT('Ctrl Pts',(11.1862480124568,16.2197046287462,62.7425583311568));
#240087=CARTESIAN_POINT('Ctrl Pts',(17.5922563078696,8.87262536334015,63.3892560462633));
#240088=CARTESIAN_POINT('Ctrl Pts',(19.6924745479109,-0.646071992771885,
64.0359537613698));
#240089=CARTESIAN_POINT('Ctrl Pts',(16.972864132084,-10.0066400951459,64.6826514764764));
#240090=CARTESIAN_POINT('Ctrl Pts',(10.0990629000167,-16.9180345011313,
65.3293491915829));
#240091=CARTESIAN_POINT('Ctrl Pts',(0.753467041809846,-19.6886579089807,
65.9760469066894));
#240092=CARTESIAN_POINT('Ctrl Pts',(-8.77654352926266,-17.6403868018511,
66.622744621796));
#240093=CARTESIAN_POINT('Ctrl Pts',(-16.1584525045252,-11.2745454675108,
67.2694423369024));
#240094=CARTESIAN_POINT('Ctrl Pts',(-19.5855018593618,-2.14920444744087,
67.9161400520091));
#240095=CARTESIAN_POINT('Ctrl Pts',(-18.2189046426796,7.5021647849745,68.5628377671155));
#240096=CARTESIAN_POINT('Ctrl Pts',(-12.3931421513806,15.3173428000954,
69.2095354822221));
#240097=CARTESIAN_POINT('Ctrl Pts',(-3.53409801068077,19.3835268744072,
69.8562331973285));
#240098=CARTESIAN_POINT('Ctrl Pts',(6.18993375882544,18.7054987343646,70.5029309124351));
#240099=CARTESIAN_POINT('Ctrl Pts',(14.3989492191255,13.4492090557404,71.1496286275416));
#240100=CARTESIAN_POINT('Ctrl Pts',(19.0837520218499,4.90116023085397,71.7963263426482));
#240101=CARTESIAN_POINT('Ctrl Pts',(19.0977139593182,-4.84647133160051,
72.4430240577547));
#240102=CARTESIAN_POINT('Ctrl Pts',(14.4374177796185,-13.4079055298253,
73.0897217728613));
#240103=CARTESIAN_POINT('Ctrl Pts',(6.24349357558658,-18.6876898200813,
73.7364194879678));
#240104=CARTESIAN_POINT('Ctrl Pts',(-3.47855596257378,-19.3935713899015,
74.3831172030743));
#240105=CARTESIAN_POINT('Ctrl Pts',(-12.3492120575859,-15.3527823014833,
75.0298149181808));
#240106=CARTESIAN_POINT('Ctrl Pts',(-18.1973386067183,-7.55432528240636,
75.6765126332874));
#240107=CARTESIAN_POINT('Ctrl Pts',(-19.5915782731325,2.09308948869446,
76.3232103483939));
#240108=CARTESIAN_POINT('Ctrl Pts',(-16.1906841362866,11.2282104557656,
76.9699080635004));
#240109=CARTESIAN_POINT('Ctrl Pts',(-8.82704153081455,17.6151724559606,
77.6166057786069));
#240110=CARTESIAN_POINT('Ctrl Pts',(0.697062301266345,19.6907355623938,
78.2633034937135));
#240111=CARTESIAN_POINT('Ctrl Pts',(10.0505567542994,16.9468956380979,78.91000120882));
#240112=CARTESIAN_POINT('Ctrl Pts',(16.9441286956129,10.0552208124149,79.5566989239265));
#240113=CARTESIAN_POINT('Ctrl Pts',(19.6905429581386,0.702481924169661,
80.2033966390331));
#240114=CARTESIAN_POINT('Ctrl Pts',(17.6176013307477,-8.82219282211389,
80.8500943541395));
#240115=CARTESIAN_POINT('Ctrl Pts',(11.232666330737,-16.1875930867639,81.4967920692462));
#240116=CARTESIAN_POINT('Ctrl Pts',(2.09848176678675,-19.5910014321407,
82.1434897843525));
#240117=CARTESIAN_POINT('Ctrl Pts',(-7.54931638730398,-18.1994171589076,
82.7901874994593));
#240118=CARTESIAN_POINT('Ctrl Pts',(-15.3493827409505,-12.3534372671875,
83.4368852145656));
#240119=CARTESIAN_POINT('Ctrl Pts',(-19.3926132224494,-3.48389368912324,
84.0835829296723));
#240120=CARTESIAN_POINT('Ctrl Pts',(-18.6894075626721,6.23834976670657,
84.7302806447788));
#240121=CARTESIAN_POINT('Ctrl Pts',(-13.411878754974,14.4337268602689,85.3769783598853));
#240122=CARTESIAN_POINT('Ctrl Pts',(-4.85172757647515,19.0963793005288,
86.0236760749918));
#240123=CARTESIAN_POINT('Ctrl Pts',(4.89590746423556,19.085100286603,86.6703737900983));
#240124=CARTESIAN_POINT('Ctrl Pts',(13.4452453944348,14.4026504155313,87.3170715052049));
#240125=CARTESIAN_POINT('Ctrl Pts',(18.7037943296769,6.19508199624026,87.9637692203113));
#240126=CARTESIAN_POINT('Ctrl Pts',(19.3844988359433,-3.52876277863531,
88.610466935418));
#240127=CARTESIAN_POINT('Ctrl Pts',(15.3207533384833,-12.3889257679292,
89.2571646505244));
#240128=CARTESIAN_POINT('Ctrl Pts',(7.50717894951704,-18.2168390496934,
89.903862365631));
#240129=CARTESIAN_POINT('Ctrl Pts',(-2.14381348999679,-19.5860926972366,
90.5505600807376));
#240130=CARTESIAN_POINT('Ctrl Pts',(-11.2700979919743,-16.1615550105591,
91.197257795844));
#240131=CARTESIAN_POINT('Ctrl Pts',(-17.6379697334325,-8.78139865315304,
91.8439555109507));
#240132=CARTESIAN_POINT('Ctrl Pts',(-19.6888660536506,0.748048218517099,
92.490653226057));
#240133=CARTESIAN_POINT('Ctrl Pts',(-16.9208105113119,10.0944054596274,
93.1373509411637));
#240134=CARTESIAN_POINT('Ctrl Pts',(-10.0113172748003,16.9701103963471,
93.7840486562702));
#240135=CARTESIAN_POINT('Ctrl Pts',(-0.65148020788932,19.6922937483056,
94.4307463713768));
#240136=CARTESIAN_POINT('Ctrl Pts',(8.86775929573535,17.5947021684835,95.0774440864832));
#240137=CARTESIAN_POINT('Ctrl Pts',(16.2166722340419,11.190703041378,95.7241418015898));
#240138=CARTESIAN_POINT('Ctrl Pts',(19.5962758712766,2.0477626025044,96.3708395166963));
#240139=CARTESIAN_POINT('Ctrl Pts',(18.1799943512779,-7.59645237892527,
97.0175372318028));
#240140=CARTESIAN_POINT('Ctrl Pts',(12.3132772933246,-15.3812500640564,
97.6642349469094));
#240141=CARTESIAN_POINT('Ctrl Pts',(3.4344147353686,-19.4017083557917,98.3109326620159));
#240142=CARTESIAN_POINT('Ctrl Pts',(-6.28830755312485,-18.6729115163477,
98.9576303771224));
#240143=CARTESIAN_POINT('Ctrl Pts',(-11.7386247470018,-15.1409138632996,
99.3887621871934));
#240144=CARTESIAN_POINT('Ctrl Pts',(-13.876933054312,-12.8277049687831,
99.6043280922289));
#240145=CARTESIAN_POINT('Ctrl Pts',(-4.41080856681683,-18.3756375004215,
0.761947303807559));
#240146=CARTESIAN_POINT('Ctrl Pts',(-7.47290356492075,-17.6406254579966,
0.977513208843069));
#240147=CARTESIAN_POINT('Ctrl Pts',(-13.2193842698844,-14.6107737618652,
1.40864501891409));
#240148=CARTESIAN_POINT('Ctrl Pts',(-18.605403462913,-6.48439281702396,
2.05534273402062));
#240149=CARTESIAN_POINT('Ctrl Pts',(-19.4367854134564,3.22691835257659,
2.70204044912715));
#240150=CARTESIAN_POINT('Ctrl Pts',(-15.5113547641454,12.1494703847431,
3.34873816423368));
#240151=CARTESIAN_POINT('Ctrl Pts',(-7.78922664524218,18.0978589667997,
3.99543587934021));
#240152=CARTESIAN_POINT('Ctrl Pts',(1.83924290261025,19.6169705988121,4.64213359444673));
#240153=CARTESIAN_POINT('Ctrl Pts',(11.0176038726095,16.334602028097,5.28883130955327));
#240154=CARTESIAN_POINT('Ctrl Pts',(17.4993252066324,9.05432644904544,5.93552902465979));
#240155=CARTESIAN_POINT('Ctrl Pts',(19.6980157144373,-0.442072630275191,
6.58222673976633));
#240156=CARTESIAN_POINT('Ctrl Pts',(17.0755143603765,-9.83025561683224,
7.22892445487285));
#240157=CARTESIAN_POINT('Ctrl Pts',(10.273701554681,-16.8124442392583,7.87562216997938));
#240158=CARTESIAN_POINT('Ctrl Pts',(0.957348703875227,-19.6797013845632,
8.52231988508591));
#240159=CARTESIAN_POINT('Ctrl Pts',(-8.59331900064369,-17.7302582815005,
9.16901760019245));
#240160=CARTESIAN_POINT('Ctrl Pts',(-16.0407306458776,-11.4412474087795,
9.81571531529896));
#240161=CARTESIAN_POINT('Ctrl Pts',(-19.5620954432529,-2.35193627515961,
10.4624130304055));
#240162=CARTESIAN_POINT('Ctrl Pts',(-18.2955426151536,7.31302293690925,
11.109110745512));
#240163=CARTESIAN_POINT('Ctrl Pts',(-12.5510669406185,15.1880841817168,
11.7558084606186));
#240164=CARTESIAN_POINT('Ctrl Pts',(-3.73465678687805,19.3457882271161,
12.4025061757251));
#240165=CARTESIAN_POINT('Ctrl Pts',(5.99582874309358,18.7685167411426,13.0492038908316));
#240166=CARTESIAN_POINT('Ctrl Pts',(14.2588061007411,13.5975597708555,13.6959016059382));
#240167=CARTESIAN_POINT('Ctrl Pts',(19.0318715123337,5.09853408869213,14.3425993210447));
#240168=CARTESIAN_POINT('Ctrl Pts',(19.1467940631963,-4.64838253571807,
14.9892970361512));
#240169=CARTESIAN_POINT('Ctrl Pts',(14.5754459043296,-13.2575849916035,
15.6359947512578));
#240170=CARTESIAN_POINT('Ctrl Pts',(6.43668666770377,-18.6219292192308,
16.2826924663642));
#240171=CARTESIAN_POINT('Ctrl Pts',(-3.27748284912139,-19.4284659529713,
16.9293901814708));
#240172=CARTESIAN_POINT('Ctrl Pts',(-12.1894725426533,-15.479791414646,
17.5760878965773));
#240173=CARTESIAN_POINT('Ctrl Pts',(-18.1180297112784,-7.74236284934767,
18.2227856116839));
#240174=CARTESIAN_POINT('Ctrl Pts',(-19.6121112340286,1.89004657455172,
18.8694833267904));
#240175=CARTESIAN_POINT('Ctrl Pts',(-16.3060334117379,11.0598579323994,
19.5161810418969));
#240176=CARTESIAN_POINT('Ctrl Pts',(-9.00897482620774,17.5227154200073,
20.1628787570035));
#240177=CARTESIAN_POINT('Ctrl Pts',(0.493074042376069,19.6968033218188,
20.80957647211));
#240178=CARTESIAN_POINT('Ctrl Pts',(9.87444064763321,17.0500030793576,21.4562741872165));
#240179=CARTESIAN_POINT('Ctrl Pts',(16.8389900124606,10.2301318891777,22.102971902323));
#240180=CARTESIAN_POINT('Ctrl Pts',(19.6821149011265,0.90638630206589,22.7496696174296));
#240181=CARTESIAN_POINT('Ctrl Pts',(17.70794670772,-8.63920172853194,23.3963673325361));
#240182=CARTESIAN_POINT('Ctrl Pts',(11.3996726724698,-16.0703032351684,
24.0430650476426));
#240183=CARTESIAN_POINT('Ctrl Pts',(2.30127346119818,-19.568120082586,24.6897627627491));
#240184=CARTESIAN_POINT('Ctrl Pts',(-7.36037359108434,-18.2765446326538,
25.3364604778557));
#240185=CARTESIAN_POINT('Ctrl Pts',(-15.2205335084771,-12.5116962409996,
25.9831581929622));
#240186=CARTESIAN_POINT('Ctrl Pts',(-19.355394028718,-3.68454951151221,
26.6298559080688));
#240187=CARTESIAN_POINT('Ctrl Pts',(-18.7529279850339,6.04440858131326,
27.2765536231753));
#240188=CARTESIAN_POINT('Ctrl Pts',(-13.5605918636306,14.2939683579388,
27.9232513382818));
#240189=CARTESIAN_POINT('Ctrl Pts',(-5.04923511351741,19.0450100519307,
28.5699490533883));
#240190=CARTESIAN_POINT('Ctrl Pts',(4.69794641987214,19.1346931657064,29.2166467684949));
#240191=CARTESIAN_POINT('Ctrl Pts',(13.2952827815367,14.541067322198,29.8633444836014));
#240192=CARTESIAN_POINT('Ctrl Pts',(18.6385341991066,6.38844472610147,30.5100421987079));
#240193=CARTESIAN_POINT('Ctrl Pts',(19.4199139728833,-3.3277807012381,31.1567399138144));
#240194=CARTESIAN_POINT('Ctrl Pts',(15.4481756134729,-12.2295156619149,
31.803437628921));
#240195=CARTESIAN_POINT('Ctrl Pts',(7.69542134762823,-18.1380173500906,
32.4501353440275));
#240196=CARTESIAN_POINT('Ctrl Pts',(-1.94082461653186,-19.6071513208213,
33.096833059134));
#240197=CARTESIAN_POINT('Ctrl Pts',(-11.1020443426224,-16.2773399093392,
33.7435307742406));
#240198=CARTESIAN_POINT('Ctrl Pts',(-17.5459848699457,-8.96357060848836,
34.3902284893471));
#240199=CARTESIAN_POINT('Ctrl Pts',(-19.69546050075,0.544076072911023,35.0369262044537));
#240200=CARTESIAN_POINT('Ctrl Pts',(-17.0243766492466,9.91855749664773,
35.6836239195601));
#240201=CARTESIAN_POINT('Ctrl Pts',(-10.1864940430869,16.8654238671868,
36.3303216346667));
#240202=CARTESIAN_POINT('Ctrl Pts',(-0.855417614472413,19.684395947414,
36.9770193497732));
#240203=CARTESIAN_POINT('Ctrl Pts',(8.68502642413639,17.6855166484265,37.6237170648797));
#240204=CARTESIAN_POINT('Ctrl Pts',(16.099768122281,11.3580213733953,38.2704147799862));
#240205=CARTESIAN_POINT('Ctrl Pts',(19.5740134871785,2.25059527980358,38.9171124950928));
#240206=CARTESIAN_POINT('Ctrl Pts',(18.2574241153687,-7.40767492410888,
39.5638102101993));
#240207=CARTESIAN_POINT('Ctrl Pts',(12.4722416411787,-15.2528807624582,
40.2105079253059));
#240208=CARTESIAN_POINT('Ctrl Pts',(3.63441753381995,-19.3648700563567,
40.8572056404124));
#240209=CARTESIAN_POINT('Ctrl Pts',(-6.09294789219214,-18.737213482606,
41.5039033555189));
#240210=CARTESIAN_POINT('Ctrl Pts',(-14.3290347702466,-13.523533031822,
42.1506010706255));
#240211=CARTESIAN_POINT('Ctrl Pts',(-19.0580208911799,-4.99990228115206,
42.797298785732));
#240212=CARTESIAN_POINT('Ctrl Pts',(-19.1224639658869,4.74747880280425,
43.4439965008385));
#240213=CARTESIAN_POINT('Ctrl Pts',(-14.5065912392784,13.3328914240764,
44.090694215945));
#240214=CARTESIAN_POINT('Ctrl Pts',(-6.34015994858845,18.655014203587,44.7373919310516));
#240215=CARTESIAN_POINT('Ctrl Pts',(3.37805623986275,19.4112317782783,45.3840896461581));
#240216=CARTESIAN_POINT('Ctrl Pts',(12.2694767797319,15.4164562290216,46.0307873612646));
#240217=CARTESIAN_POINT('Ctrl Pts',(18.1578833696993,7.64842824651687,46.6774850763711));
#240218=CARTESIAN_POINT('Ctrl Pts',(19.6020599375704,-1.99158964488558,
47.3241827914777));
#240219=CARTESIAN_POINT('Ctrl Pts',(16.2485372639731,-11.1441563113139,
47.9708805065842));
#240220=CARTESIAN_POINT('Ctrl Pts',(8.91810628815582,-17.5691366703909,
48.6175782216908));
#240221=CARTESIAN_POINT('Ctrl Pts',(-0.595074455302586,-19.6939856175017,
49.2642759367973));
#240222=CARTESIAN_POINT('Ctrl Pts',(-9.96260783966127,-16.9986360671331,
49.9109736519038));
#240223=CARTESIAN_POINT('Ctrl Pts',(-16.8917446357217,-10.1427878944247,
50.5576713670103));
#240224=CARTESIAN_POINT('Ctrl Pts',(-19.6865450057132,-0.804443191125132,
51.2043690821169));
#240225=CARTESIAN_POINT('Ctrl Pts',(-17.6629680040481,8.73079288482387,
51.8510667972234));
#240226=CARTESIAN_POINT('Ctrl Pts',(-11.3162939164139,16.1291250570839,
52.4977645123299));
#240227=CARTESIAN_POINT('Ctrl Pts',(-2.19990200769735,19.5797756439202,
53.1444622274365));
#240228=CARTESIAN_POINT('Ctrl Pts',(7.45492658712513,18.2381811782396,53.791159942543));
#240229=CARTESIAN_POINT('Ctrl Pts',(15.2851257426865,12.4327034123711,54.4378576576495));
#240230=CARTESIAN_POINT('Ctrl Pts',(19.374216238495,3.58426118659841,55.084555372756));
#240231=CARTESIAN_POINT('Ctrl Pts',(18.7213733432461,-6.14144634858224,
55.7312530878626));
#240232=CARTESIAN_POINT('Ctrl Pts',(13.4863835218985,-14.3640051033819,
56.3779508029691));
#240233=CARTESIAN_POINT('Ctrl Pts',(4.95053592339713,-19.0709039424164,
57.0246485180757));
#240234=CARTESIAN_POINT('Ctrl Pts',(-4.79697935289881,-19.1101065459505,
57.6713462331821));
#240235=CARTESIAN_POINT('Ctrl Pts',(-13.3704106667929,-14.4720178866332,
58.3180439482887));
#240236=CARTESIAN_POINT('Ctrl Pts',(-18.6713691222989,-6.29183265897804,
58.9647416633952));
#240237=CARTESIAN_POINT('Ctrl Pts',(-19.402419427308,3.4283091279144,59.6114393785018));
#240238=CARTESIAN_POINT('Ctrl Pts',(-15.3846334740097,12.3093556281432,
60.2581370936082));
#240239=CARTESIAN_POINT('Ctrl Pts',(-7.60138386109584,18.1776276369055,
60.9048348087149));
#240240=CARTESIAN_POINT('Ctrl Pts',(2.04234131921443,19.5968371184114,61.5515325238213));
#240241=CARTESIAN_POINT('Ctrl Pts',(11.1861935561085,16.2196256687692,62.1982302389279));
#240242=CARTESIAN_POINT('Ctrl Pts',(17.5921706661033,8.872582170057,62.8449279540344));
#240243=CARTESIAN_POINT('Ctrl Pts',(19.6923786819644,-0.646068847595636,
63.4916256691409));
#240244=CARTESIAN_POINT('Ctrl Pts',(16.9727815056125,-10.0065913813074,
64.1383233842475));
#240245=CARTESIAN_POINT('Ctrl Pts',(10.09901373625,-16.9179521415789,64.785021099354));
#240246=CARTESIAN_POINT('Ctrl Pts',(0.753463373818249,-19.6885620616142,
65.4317188144605));
#240247=CARTESIAN_POINT('Ctrl Pts',(-8.77650080372043,-17.6403009257783,
66.078416529567));
#240248=CARTESIAN_POINT('Ctrl Pts',(-16.1583738427328,-11.2744905813171,
66.7251142446736));
#240249=CARTESIAN_POINT('Ctrl Pts',(-19.5854065141745,-2.14919398478833,
67.3718119597801));
#240250=CARTESIAN_POINT('Ctrl Pts',(-18.2188159502944,7.50212826330086,
68.0185096748866));
#240251=CARTESIAN_POINT('Ctrl Pts',(-12.393081819689,15.3172682329524,68.6652073899932));
#240252=CARTESIAN_POINT('Ctrl Pts',(-3.53408080615676,19.3834325124647,
69.3119051050997));
#240253=CARTESIAN_POINT('Ctrl Pts',(6.18990362529105,18.7054076731657,69.9586028202063));
#240254=CARTESIAN_POINT('Ctrl Pts',(14.3988791228614,13.4491435829552,70.6053005353127));
#240255=CARTESIAN_POINT('Ctrl Pts',(19.0836591192567,4.90113637126418,71.2519982504193));
#240256=CARTESIAN_POINT('Ctrl Pts',(19.0976209887563,-4.84644773824457,
71.8986959655258));
#240257=CARTESIAN_POINT('Ctrl Pts',(14.4373474960837,-13.4078402581119,
72.5453936806324));
#240258=CARTESIAN_POINT('Ctrl Pts',(6.2434631813149,-18.6875988455789,73.1920913957388));
#240259=CARTESIAN_POINT('Ctrl Pts',(-3.47853902843688,-19.3934769790608,
73.8387891108454));
#240260=CARTESIAN_POINT('Ctrl Pts',(-12.3491519397525,-15.3527075618154,
74.4854868259519));
#240261=CARTESIAN_POINT('Ctrl Pts',(-18.1972500193199,-7.55428850680754,
75.1321845410584));
#240262=CARTESIAN_POINT('Ctrl Pts',(-19.5914828983643,2.09307929921805,
75.778882256165));
#240263=CARTESIAN_POINT('Ctrl Pts',(-16.1906053175858,11.2281557951377,
76.4255799712715));
#240264=CARTESIAN_POINT('Ctrl Pts',(-8.82699855944045,17.6150867026351,
77.072277686378));
#240265=CARTESIAN_POINT('Ctrl Pts',(0.697058907861675,19.6906397049128,
77.7189754014847));
#240266=CARTESIAN_POINT('Ctrl Pts',(10.0505078266677,16.9468131380453,78.365673116591));
#240267=CARTESIAN_POINT('Ctrl Pts',(16.9440462090305,10.0551718620777,79.0123708316977));
#240268=CARTESIAN_POINT('Ctrl Pts',(19.6904471015944,0.702478504382188,
79.6590685468041));
#240269=CARTESIAN_POINT('Ctrl Pts',(17.6175155655999,-8.82214987434569,
80.3057662619107));
#240270=CARTESIAN_POINT('Ctrl Pts',(11.2326116484136,-16.1875142831074,
80.9524639770172));
#240271=CARTESIAN_POINT('Ctrl Pts',(2.09847155106714,-19.5909060601874,
81.5991616921237));
#240272=CARTESIAN_POINT('Ctrl Pts',(-7.54927963610364,-18.1993285613771,
82.2458594072303));
#240273=CARTESIAN_POINT('Ctrl Pts',(-15.3493080178035,-12.3533771288116,
82.8925571223368));
#240274=CARTESIAN_POINT('Ctrl Pts',(-19.3925188163304,-3.48387672894891,
83.5392548374433));
#240275=CARTESIAN_POINT('Ctrl Pts',(-18.6893165796936,6.23831939737109,
84.18595255255));
#240276=CARTESIAN_POINT('Ctrl Pts',(-13.411813464145,14.4336565949103,84.8326502676563));
#240277=CARTESIAN_POINT('Ctrl Pts',(-4.85170395707998,19.0962863360495,
85.479347982763));
#240278=CARTESIAN_POINT('Ctrl Pts',(4.89588362931926,19.0850073782716,86.1260456978694));
#240279=CARTESIAN_POINT('Ctrl Pts',(13.4451799427324,14.4025802996062,86.772743412976));
#240280=CARTESIAN_POINT('Ctrl Pts',(18.703703273218,6.19505184091391,87.4194411280823));
#240281=CARTESIAN_POINT('Ctrl Pts',(19.3844044763502,-3.52874560659404,
88.0661388431891));
#240282=CARTESIAN_POINT('Ctrl Pts',(15.3206787406419,-12.3888654438049,
88.7128365582956));
#240283=CARTESIAN_POINT('Ctrl Pts',(7.5071424314913,-18.2167503931588,89.3595342734021));
#240284=CARTESIAN_POINT('Ctrl Pts',(-2.14380310943879,-19.5859972978264,
90.0062319885087));
#240285=CARTESIAN_POINT('Ctrl Pts',(-11.2700430162574,-16.1614764358721,
90.6529297036151));
#240286=CARTESIAN_POINT('Ctrl Pts',(-17.6378840904261,-8.7813557005217,
91.2996274187218));
#240287=CARTESIAN_POINT('Ctrl Pts',(-19.6887697647589,0.748044171917089,
91.9463251338281));
#240288=CARTESIAN_POINT('Ctrl Pts',(-16.9207290151138,10.0943571246897,
92.5930228489348));
#240289=CARTESIAN_POINT('Ctrl Pts',(-10.0112667927273,16.9700261785741,
93.2397205640413));
#240290=CARTESIAN_POINT('Ctrl Pts',(-0.651480510851015,19.6922010775166,
93.8864182791478));
#240291=CARTESIAN_POINT('Ctrl Pts',(8.86772304230561,17.5946101563806,94.5331159942543));
#240292=CARTESIAN_POINT('Ctrl Pts',(16.2165795216396,11.1906612203121,95.1798137093608));
#240293=CARTESIAN_POINT('Ctrl Pts',(19.5962078794037,2.04772743799508,95.8265114244674));
#240294=CARTESIAN_POINT('Ctrl Pts',(18.1798512793938,-7.59636523003265,
96.4732091395739));
#240295=CARTESIAN_POINT('Ctrl Pts',(12.3133261747617,-15.3812752324662,
97.1199068546805));
#240296=CARTESIAN_POINT('Ctrl Pts',(3.43417883083161,-19.4014124223242,
97.766604569787));
#240297=CARTESIAN_POINT('Ctrl Pts',(-6.28780915058376,-18.6732505601223,
98.4133022848935));
#240298=CARTESIAN_POINT('Ctrl Pts',(-11.7393391220655,-15.1401410567096,
98.8444340949645));
#240299=CARTESIAN_POINT('Ctrl Pts',(-13.876933054312,-12.8277049687831,
99.06));
#240300=CARTESIAN_POINT('Ctrl Pts',(-13.8769330543118,-12.8277049687833,
99.06));
#240301=CARTESIAN_POINT('Ctrl Pts',(-13.0174671949339,-13.7574698972782,
99.06));
#240302=CARTESIAN_POINT('Ctrl Pts',(-12.0620220159465,-14.5942654382292,
99.06));
#240303=CARTESIAN_POINT('Ctrl Pts',(-10.0158424352701,-16.0355064570862,
99.06));
#240304=CARTESIAN_POINT('Ctrl Pts',(-8.93354838850825,-16.6415317821866,
99.06));
#240305=CARTESIAN_POINT('Ctrl Pts',(-5.7050411219936,-18.0309659487569,
99.06));
#240306=CARTESIAN_POINT('Ctrl Pts',(-3.45509548799086,-18.523191854539,
99.06));
#240307=CARTESIAN_POINT('Ctrl Pts',(1.11551933897036,-18.6023008950019,
99.06));
#240308=CARTESIAN_POINT('Ctrl Pts',(3.2288665026666,-18.1758062699933,99.06));
#240309=CARTESIAN_POINT('Ctrl Pts',(6.48160231460451,-16.8958292820415,
99.06));
#240310=CARTESIAN_POINT('Ctrl Pts',(7.56828662112303,-16.1922069010554,
99.06));
#240311=CARTESIAN_POINT('Ctrl Pts',(8.49542095707154,-15.3973356575491,
99.06));
#240312=CARTESIAN_POINT('Ctrl Pts',(8.70131585591143,-15.1805498838426,
99.06));
#240313=CARTESIAN_POINT('Ctrl Pts',(8.87137781068321,-14.9383950656596,
99.06));
#240314=CARTESIAN_POINT('Ctrl Pts',(8.91827252278065,-14.8616435940271,
99.06));
#240315=CARTESIAN_POINT('Ctrl Pts',(8.95604505809785,-14.7561526882274,
99.06));
#240316=CARTESIAN_POINT('Ctrl Pts',(8.96482975652907,-14.7217488325529,
99.06));
#240317=CARTESIAN_POINT('Ctrl Pts',(8.96699124256233,-14.6678362559917,
99.06));
#240318=CARTESIAN_POINT('Ctrl Pts',(8.96507234263235,-14.6473610837973,
99.06));
#240319=CARTESIAN_POINT('Ctrl Pts',(8.95354150536361,-14.6104494431376,
99.06));
#240320=CARTESIAN_POINT('Ctrl Pts',(8.94504019586571,-14.5946851944988,
99.06));
#240321=CARTESIAN_POINT('Ctrl Pts',(8.92314027930409,-14.5684930606968,
99.06));
#240322=CARTESIAN_POINT('Ctrl Pts',(8.91106343768361,-14.5582893754647,
99.06));
#240323=CARTESIAN_POINT('Ctrl Pts',(8.89779650149005,-14.549718924155,99.06));
#240324=CARTESIAN_POINT('Ctrl Pts',(-3.99651267180689,-16.5798971594498,
2.54));
#240325=CARTESIAN_POINT('Ctrl Pts',(-3.99601925612542,-16.5821914092351,
2.54));
#240326=CARTESIAN_POINT('Ctrl Pts',(-3.99556936317049,-16.5844950867557,
2.54));
#240327=CARTESIAN_POINT('Ctrl Pts',(-3.99205775186394,-16.6046124347156,
2.54));
#240328=CARTESIAN_POINT('Ctrl Pts',(-3.99172800835276,-16.6226816039704,
2.54));
#240329=CARTESIAN_POINT('Ctrl Pts',(-3.99878459477161,-16.6591222272584,
2.54));
#240330=CARTESIAN_POINT('Ctrl Pts',(-4.00606537326344,-16.6762159290629,
2.54));
#240331=CARTESIAN_POINT('Ctrl Pts',(-4.03123482487142,-16.7140908059867,
2.54));
#240332=CARTESIAN_POINT('Ctrl Pts',(-4.05143911181656,-16.7326421359025,
2.54));
#240333=CARTESIAN_POINT('Ctrl Pts',(-4.11171638500195,-16.7749823225693,
2.54));
#240334=CARTESIAN_POINT('Ctrl Pts',(-4.159250890136,-16.7951678751477,2.54));
#240335=CARTESIAN_POINT('Ctrl Pts',(-4.39812570315685,-16.8740960093157,
2.54));
#240336=CARTESIAN_POINT('Ctrl Pts',(-4.67400719307189,-16.8828353232939,
2.54));
#240337=CARTESIAN_POINT('Ctrl Pts',(-5.56385537553627,-16.887644553034,
2.54));
#240338=CARTESIAN_POINT('Ctrl Pts',(-6.81950194996121,-16.6919211783324,
2.53999999999999));
#240339=CARTESIAN_POINT('Ctrl Pts',(-9.86658047131519,-15.4969748303224,
2.53999999999999));
#240340=CARTESIAN_POINT('Ctrl Pts',(-11.5143411140359,-14.5388865682496,
2.53999999999999));
#240341=CARTESIAN_POINT('Ctrl Pts',(-14.6427581353593,-11.7420915915278,
2.53999999999999));
#240342=CARTESIAN_POINT('Ctrl Pts',(-15.9608536630892,-10.0300027885911,
2.53999999999998));
#240343=CARTESIAN_POINT('Ctrl Pts',(-17.9701736357983,-6.09710691992927,
2.53999999999998));
#240344=CARTESIAN_POINT('Ctrl Pts',(-18.6143869273148,-3.88657050312012,
2.53999999999998));
#240345=CARTESIAN_POINT('Ctrl Pts',(-18.8934963377573,-0.819365849354282,
2.53999999999998));
#240346=CARTESIAN_POINT('Ctrl Pts',(-18.9136938358742,-0.0385142758172187,
2.54));
#240347=CARTESIAN_POINT('Ctrl Pts',(-18.8830306352627,0.741916294288569,
2.54));
#240348=CARTESIAN_POINT('Origin',(0.,0.,2.54));
#240349=CARTESIAN_POINT('Origin',(0.,0.,50.8));
#240350=CARTESIAN_POINT('Origin',(0.,0.,99.06));
#240351=CARTESIAN_POINT('',(0.,0.,0.));
#240352=CARTESIAN_POINT('',(0.,0.,0.));
#240353=CARTESIAN_POINT('',(0.,0.,0.));
#240354=CARTESIAN_POINT('Origin',(-5.51789585152283E-15,-0.11423583854134,
16.95));
#240355=CARTESIAN_POINT('',(-16.5202919776005,-0.114025767935876,-12.635947347029));
#240356=CARTESIAN_POINT('',(-16.4570150713095,-0.113975267534651,-7.84372003771195));
#240357=CARTESIAN_POINT('',(-16.129,-0.114235838541338,16.95));
#240358=CARTESIAN_POINT('',(16.3565183503921,1.1530866076711,-3.89703083727845));
#240359=CARTESIAN_POINT('Ctrl Pts',(-16.4570150713095,-0.113975267534651,
-7.84372003771195));
#240360=CARTESIAN_POINT('Ctrl Pts',(-16.4568563000666,0.249257246290625,
-7.81530448943193));
#240361=CARTESIAN_POINT('Ctrl Pts',(-16.4447736488179,0.61218124014572,
-7.78690985203272));
#240362=CARTESIAN_POINT('Ctrl Pts',(-16.4207450475789,0.97419590984849,
-7.75852057748253));
#240363=CARTESIAN_POINT('Ctrl Pts',(-16.396869373119,1.33390658620327,-7.73031198262627));
#240364=CARTESIAN_POINT('Ctrl Pts',(-16.3611992985964,1.69272004559049,
-7.70210868257339));
#240365=CARTESIAN_POINT('Ctrl Pts',(-16.3136620605059,2.05004533894859,
-7.67389542371531));
#240366=CARTESIAN_POINT('Ctrl Pts',(-16.281047854684,2.29519800517547,-7.65453895564385));
#240367=CARTESIAN_POINT('Ctrl Pts',(-16.2428466987414,2.53965015705052,
-7.63517779993492));
#240368=CARTESIAN_POINT('Ctrl Pts',(-16.1990210930215,2.78320843858187,
-7.6158070304753));
#240369=CARTESIAN_POINT('Ctrl Pts',(-16.1348132593384,3.14003977897764,
-7.58742738521211));
#240370=CARTESIAN_POINT('Ctrl Pts',(-16.0585348334328,3.49495351018267,
-7.55902710456725));
#240371=CARTESIAN_POINT('Ctrl Pts',(-15.9704017405774,3.84739501407383,
-7.53059069688144));
#240372=CARTESIAN_POINT('Ctrl Pts',(-15.9095394192594,4.09078154869607,
-7.51095328571579));
#240373=CARTESIAN_POINT('Ctrl Pts',(-15.8430226787989,4.3329887790573,-7.49129864588266));
#240374=CARTESIAN_POINT('Ctrl Pts',(-15.770909595885,4.57382765349382,-7.47162167538929));
#240375=CARTESIAN_POINT('Ctrl Pts',(-15.6677177938559,4.91846133780673,
-7.44346448169242));
#240376=CARTESIAN_POINT('Ctrl Pts',(-15.5533965747222,5.25919873890787,
-7.41535091105066));
#240377=CARTESIAN_POINT('Ctrl Pts',(-15.4282894789017,5.59553930264234,
-7.38726599778365));
#240378=CARTESIAN_POINT('Ctrl Pts',(-15.3020240523962,5.93499394710121,
-7.35892105436719));
#240379=CARTESIAN_POINT('Ctrl Pts',(-15.1647719272243,6.26997048936846,
-7.33060530144359));
#240380=CARTESIAN_POINT('Ctrl Pts',(-15.0168339371748,6.59994562237945,
-7.30230335322731));
#240381=CARTESIAN_POINT('Ctrl Pts',(-14.8683739065791,6.93108516487446,
-7.27390153367642));
#240382=CARTESIAN_POINT('Ctrl Pts',(-14.7091522445578,7.25718847689343,
-7.24551361643254));
#240383=CARTESIAN_POINT('Ctrl Pts',(-14.5394235194653,7.57770989382626,
-7.21712405169225));
#240384=CARTESIAN_POINT('Ctrl Pts',(-14.3703582607604,7.89697839858122,
-7.18884546122546));
#240385=CARTESIAN_POINT('Ctrl Pts',(-14.1908676575013,8.21070907296009,
-7.16056523611682));
#240386=CARTESIAN_POINT('Ctrl Pts',(-14.0011580162487,8.5183381631669,-7.13226800764648));
#240387=CARTESIAN_POINT('Ctrl Pts',(-13.8140025891955,8.82182539434534,
-7.10435176762928));
#240388=CARTESIAN_POINT('Ctrl Pts',(-13.6169011394468,9.11937467206358,
-7.07641897902701));
#240389=CARTESIAN_POINT('Ctrl Pts',(-13.4100119271003,9.41041390922193,
-7.04845488503351));
#240390=CARTESIAN_POINT('Ctrl Pts',(-13.2782206073635,9.59580997083991,
-7.03064136633503));
#240391=CARTESIAN_POINT('Ctrl Pts',(-13.1424567583184,9.77856370660267,
-7.01281514431126));
#240392=CARTESIAN_POINT('Ctrl Pts',(-13.0027535146977,9.95851934608948,
-6.9949724043359));
#240393=CARTESIAN_POINT('Ctrl Pts',(-12.9339765996901,10.0471128060647,
-6.9861882946833));
#240394=CARTESIAN_POINT('Ctrl Pts',(-12.8642448138131,10.1350279971882,
-6.97740018163298));
#240395=CARTESIAN_POINT('Ctrl Pts',(-12.7935705694661,10.2222526619302,
-6.96860761002081));
#240396=CARTESIAN_POINT('Ctrl Pts',(-12.5687260217352,10.4997510699581,
-6.94063473523741));
#240397=CARTESIAN_POINT('Ctrl Pts',(-12.3350549304476,10.7693873092457,
-6.91270491184626));
#240398=CARTESIAN_POINT('Ctrl Pts',(-12.0931020010561,11.0308892473055,
-6.88480346788394));
#240399=CARTESIAN_POINT('Ctrl Pts',(-11.8483220709727,11.2954465985056,
-6.85657602083673));
#240400=CARTESIAN_POINT('Ctrl Pts',(-11.5950652761862,11.5516788433732,
-6.82837762026934));
#240401=CARTESIAN_POINT('Ctrl Pts',(-11.3338503578146,11.7992757432977,
-6.80019307335462));
#240402=CARTESIAN_POINT('Ctrl Pts',(-11.0704849981,12.0489109747742,-6.7717764982874));
#240403=CARTESIAN_POINT('Ctrl Pts',(-10.7990295380558,12.2897684964098,
-6.74337400591173));
#240404=CARTESIAN_POINT('Ctrl Pts',(-10.5199757649675,12.5214956210035,
-6.71497002451713));
#240405=CARTESIAN_POINT('Ctrl Pts',(-10.2413255439254,12.7528876347179,
-6.68660711938064));
#240406=CARTESIAN_POINT('Ctrl Pts',(-9.95509850515399,12.9751759921821,
-6.65824272952866));
#240407=CARTESIAN_POINT('Ctrl Pts',(-9.66175136842871,13.1879694798552,
-6.62986135014804));
#240408=CARTESIAN_POINT('Ctrl Pts',(-9.37172970614829,13.398350674321,-6.60180171091764));
#240409=CARTESIAN_POINT('Ctrl Pts',(-9.07474797978189,13.5994513240593,
-6.57372546517149));
#240410=CARTESIAN_POINT('Ctrl Pts',(-8.77122245027927,13.7908496623875,
-6.54561762890294));
#240411=CARTESIAN_POINT('Ctrl Pts',(-8.48341310265104,13.9723376281003,
-6.5189651821287));
#240412=CARTESIAN_POINT('Ctrl Pts',(-8.18971957281803,14.1451019485394,
-6.49228433157009));
#240413=CARTESIAN_POINT('Ctrl Pts',(-7.89048127192798,14.3087425878423,
-6.46556230189468));
#240414=CARTESIAN_POINT('Ctrl Pts',(-7.57155563581096,14.483149389475,-6.43708218993301));
#240415=CARTESIAN_POINT('Ctrl Pts',(-7.24735688784704,14.6466320709389,
-6.40864670233442));
#240416=CARTESIAN_POINT('Ctrl Pts',(-6.91838233860601,14.7988666186646,
-6.38024035624807));
#240417=CARTESIAN_POINT('Ctrl Pts',(-6.89464713944268,14.8098501957168,
-6.37819086553999));
#240418=CARTESIAN_POINT('Ctrl Pts',(-6.87088706560583,14.82077520345,-6.37614152652737));
#240419=CARTESIAN_POINT('Ctrl Pts',(-6.84710229736867,14.8316415119581,
-6.37409233339517));
#240420=CARTESIAN_POINT('Ctrl Pts',(-6.52122621288464,14.9805212502053,
-6.34601625430063));
#240421=CARTESIAN_POINT('Ctrl Pts',(-6.19071677330936,15.1183858117398,
-6.31796755970927));
#240422=CARTESIAN_POINT('Ctrl Pts',(-5.85617712666808,15.2452133483802,
-6.28993129345809));
#240423=CARTESIAN_POINT('Ctrl Pts',(-5.51751697136894,15.3736030136592,
-6.2615497058706));
#240424=CARTESIAN_POINT('Ctrl Pts',(-5.17472619808972,15.490682290511,-6.23318085466835));
#240425=CARTESIAN_POINT('Ctrl Pts',(-4.82840742966756,15.5963803786678,
-6.20480922365177));
#240426=CARTESIAN_POINT('Ctrl Pts',(-4.48169269192721,15.70219931849,-6.17640515345945));
#240427=CARTESIAN_POINT('Ctrl Pts',(-4.13144131492352,15.7966111477666,
-6.14799829709261));
#240428=CARTESIAN_POINT('Ctrl Pts',(-3.77824329166462,15.8794946328086,
-6.11957308450461));
#240429=CARTESIAN_POINT('Ctrl Pts',(-3.42761508711373,15.9617750693723,
-6.09135468973063));
#240430=CARTESIAN_POINT('Ctrl Pts',(-3.07408239089188,16.0326943627767,
-6.06311820487772));
#240431=CARTESIAN_POINT('Ctrl Pts',(-2.71821646513242,16.0920832895452,
-6.03484839673742));
#240432=CARTESIAN_POINT('Ctrl Pts',(-2.41492267666976,16.1426986794674,
-6.01075489244452));
#240433=CARTESIAN_POINT('Ctrl Pts',(-2.10993382667489,16.1849380358965,
-5.98663718331141));
#240434=CARTESIAN_POINT('Ctrl Pts',(-1.80360474587818,16.2186667021441,
-5.96248583878233));
#240435=CARTESIAN_POINT('Ctrl Pts',(-1.4427881532819,16.2583947697393,-5.93403863482462));
#240436=CARTESIAN_POINT('Ctrl Pts',(-1.08127054185144,16.2861887860895,
-5.90563594966366));
#240437=CARTESIAN_POINT('Ctrl Pts',(-0.719650123347256,16.3020094078475,
-5.87726235587106));
#240438=CARTESIAN_POINT('Ctrl Pts',(-0.357224633538325,16.3178652508704,
-5.84882559427872));
#240439=CARTESIAN_POINT('Ctrl Pts',(0.00530469501729658,16.3216944363087,
-5.82041805373051));
#240440=CARTESIAN_POINT('Ctrl Pts',(0.367347737739772,16.3134066266971,
-5.79202420296675));
#240441=CARTESIAN_POINT('Ctrl Pts',(0.5325307651347,16.3096252932076,-5.77906943882243));
#240442=CARTESIAN_POINT('Ctrl Pts',(0.697612677206986,16.3033209037315,
-5.76611752442221));
#240443=CARTESIAN_POINT('Ctrl Pts',(0.862537762425379,16.2944812850316,
-5.75316698462421));
#240444=CARTESIAN_POINT('Ctrl Pts',(1.22344106716962,16.2751376685208,-5.72482749578822));
#240445=CARTESIAN_POINT('Ctrl Pts',(1.58359373097583,16.243657343855,-5.69649458940506));
#240446=CARTESIAN_POINT('Ctrl Pts',(1.94243179338321,16.2002526021999,-5.66815280732009));
#240447=CARTESIAN_POINT('Ctrl Pts',(2.30209745552212,16.156747754797,-5.63974565967415));
#240448=CARTESIAN_POINT('Ctrl Pts',(2.66044300725319,16.1012632786141,-5.61132959533883));
#240449=CARTESIAN_POINT('Ctrl Pts',(3.01689167196296,16.0339613047492,-5.58288904839402));
#240450=CARTESIAN_POINT('Ctrl Pts',(3.37171558699747,15.9669661039797,-5.55457813798313));
#240451=CARTESIAN_POINT('Ctrl Pts',(3.72466041160027,15.8882607005079,-5.52624296764509));
#240452=CARTESIAN_POINT('Ctrl Pts',(4.07514015890935,15.7979565203467,-5.49786818278962));
#240453=CARTESIAN_POINT('Ctrl Pts',(4.23350754278563,15.757151775208,-5.48504678446314));
#240454=CARTESIAN_POINT('Ctrl Pts',(4.39137133470216,15.7139781920041,-5.47221729777791));
#240455=CARTESIAN_POINT('Ctrl Pts',(4.54867586484864,15.6684429368545,-5.45937830609833));
#240456=CARTESIAN_POINT('Ctrl Pts',(4.8970464284522,15.5675994170556,-5.43094475263773));
#240457=CARTESIAN_POINT('Ctrl Pts',(5.24155778473782,15.455499645284,-5.40255567275695));
#240458=CARTESIAN_POINT('Ctrl Pts',(5.58166166851088,15.3324038887718,-5.37419566303176));
#240459=CARTESIAN_POINT('Ctrl Pts',(5.92294752394821,15.208880334451,-5.34573709304457));
#240460=CARTESIAN_POINT('Ctrl Pts',(6.25979577897973,15.0742840752018,-5.31730779562071));
#240461=CARTESIAN_POINT('Ctrl Pts',(6.59164425946518,14.9288260369355,-5.28889220561632));
#240462=CARTESIAN_POINT('Ctrl Pts',(6.922319526876,14.7838822492454,-5.26057707574261));
#240463=CARTESIAN_POINT('Ctrl Pts',(7.24803084949339,14.6281531426393,-5.2322755565372));
#240464=CARTESIAN_POINT('Ctrl Pts',(7.56820567195606,14.4617986195553,-5.20397224680247));
#240465=CARTESIAN_POINT('Ctrl Pts',(7.83880506596986,14.3212022016616,-5.18005138255745));
#240466=CARTESIAN_POINT('Ctrl Pts',(8.10544964777271,14.1730151923481,-5.15612923933191));
#240467=CARTESIAN_POINT('Ctrl Pts',(8.36778032608293,14.0173083617434,-5.13219651916142));
#240468=CARTESIAN_POINT('Ctrl Pts',(8.68863350719224,13.8268653977646,-5.10292472583261));
#240469=CARTESIAN_POINT('Ctrl Pts',(9.00303465361511,13.6251741417723,-5.07363711003332));
#240470=CARTESIAN_POINT('Ctrl Pts',(9.31050431585688,13.4126820503875,-5.04431665901693));
#240471=CARTESIAN_POINT('Ctrl Pts',(9.61797397809864,13.2001899590026,-5.01499620800054));
#240472=CARTESIAN_POINT('Ctrl Pts',(9.91851265846017,12.9768965679205,-4.9856429217673));
#240473=CARTESIAN_POINT('Ctrl Pts',(10.2115987691781,12.7432082374696,-4.95623978693196));
#240474=CARTESIAN_POINT('Ctrl Pts',(10.4928068792437,12.5189906735957,-4.92802828295863));
#240475=CARTESIAN_POINT('Ctrl Pts',(10.766258782768,12.2859174505642,-4.89986055818486));
#240476=CARTESIAN_POINT('Ctrl Pts',(11.0316013144987,12.0444829004728,-4.87172156901163));
#240477=CARTESIAN_POINT('Ctrl Pts',(11.299266888885,11.8009346192931,-4.84333622629792));
#240478=CARTESIAN_POINT('Ctrl Pts',(11.5586809158775,11.5488776125465,-4.81498012454151));
#240479=CARTESIAN_POINT('Ctrl Pts',(11.8094533970321,11.2887741166878,-4.7866378210017));
#240480=CARTESIAN_POINT('Ctrl Pts',(12.0609015257293,11.0279698330593,-4.75821915578278));
#240481=CARTESIAN_POINT('Ctrl Pts',(12.30366190687,10.7590752439432,-4.72981436323289));
#240482=CARTESIAN_POINT('Ctrl Pts',(12.5373073921232,10.482516831977,-4.70140787489081));
#240483=CARTESIAN_POINT('Ctrl Pts',(12.7699665102063,10.2071259501169,-4.67312130852149));
#240484=CARTESIAN_POINT('Ctrl Pts',(12.9935879138252,9.92413538850156,-4.64483306064744));
#240485=CARTESIAN_POINT('Ctrl Pts',(13.2077101810769,9.63393339363943,-4.61652775859401));
#240486=CARTESIAN_POINT('Ctrl Pts',(13.4191658333819,9.34734548799382,-4.58857496234251));
#240487=CARTESIAN_POINT('Ctrl Pts',(13.6213577832415,9.05372421392063,-4.56060553404097));
#240488=CARTESIAN_POINT('Ctrl Pts',(13.8137978289909,8.7534178387038,-4.53260466770027));
#240489=CARTESIAN_POINT('Ctrl Pts',(13.8628621019653,8.67685210150382,-4.52546560189767));
#240490=CARTESIAN_POINT('Ctrl Pts',(13.9112922249886,8.59985169325371,-4.51832449249526));
#240491=CARTESIAN_POINT('Ctrl Pts',(13.9590796059881,8.52242216619984,-4.511181094103));
#240492=CARTESIAN_POINT('Ctrl Pts',(14.0885379807123,8.31266175417463,-4.49182927513893));
#240493=CARTESIAN_POINT('Ctrl Pts',(14.2132800684635,8.09975226978584,-4.47246065740492));
#240494=CARTESIAN_POINT('Ctrl Pts',(14.3332322312694,7.88386365108324,-4.45307036207785));
#240495=CARTESIAN_POINT('Ctrl Pts',(14.5082501600526,7.56886825617445,-4.42477867273056));
#240496=CARTESIAN_POINT('Ctrl Pts',(14.6726111878834,7.24836334023881,-4.3965154328464));
#240497=CARTESIAN_POINT('Ctrl Pts',(14.8262147578342,6.92294731244254,-4.36826536374483));
#240498=CARTESIAN_POINT('Ctrl Pts',(14.9806641396774,6.59573939435132,-4.33985973677171));
#240499=CARTESIAN_POINT('Ctrl Pts',(15.1242374745803,6.26356560163003,-4.31146742602974));
#240500=CARTESIAN_POINT('Ctrl Pts',(15.2567867744865,5.92700741847484,-4.2830728984908));
#240501=CARTESIAN_POINT('Ctrl Pts',(15.3893319166914,5.5904597922101,-4.25467926160891));
#240502=CARTESIAN_POINT('Ctrl Pts',(15.5108538911284,5.24952749866263,-4.22628340806915));
#240503=CARTESIAN_POINT('Ctrl Pts',(15.621156270492,4.90477333134427,-4.19786980574295));
#240504=CARTESIAN_POINT('Ctrl Pts',(15.7150673022169,4.61125092746614,-4.17367857138458));
#240505=CARTESIAN_POINT('Ctrl Pts',(15.8008447817432,4.31495764562202,-4.14947447135528));
#240506=CARTESIAN_POINT('Ctrl Pts',(15.8783383259403,4.01623468142874,-4.12524791958172));
#240507=CARTESIAN_POINT('Ctrl Pts',(15.9694211591792,3.66512757677675,-4.0967729930829));
#240508=CARTESIAN_POINT('Ctrl Pts',(16.0488694479702,3.3114029460452,-4.06832688459476));
#240509=CARTESIAN_POINT('Ctrl Pts',(16.1165378869566,2.95563982052908,-4.0398940178683));
#240510=CARTESIAN_POINT('Ctrl Pts',(16.1839994265737,2.60096445715735,-4.01154808594161));
#240511=CARTESIAN_POINT('Ctrl Pts',(16.2397531817193,2.2442624870688,-3.98321531492544));
#240512=CARTESIAN_POINT('Ctrl Pts',(16.283605589799,1.88609360423046,-3.95488027045115));
#240513=CARTESIAN_POINT('Ctrl Pts',(16.3134447903556,1.64237898065193,-3.93559979962017));
#240514=CARTESIAN_POINT('Ctrl Pts',(16.3377725591697,1.39798487982677,-3.91631827615083));
#240515=CARTESIAN_POINT('Ctrl Pts',(16.3565142012387,1.15308588868974,-3.89703083727845));
#240516=CARTESIAN_POINT('',(16.3821037143352,-0.114235838541338,-2.13016327083391));
#240517=CARTESIAN_POINT('Ctrl Pts',(16.3565183503921,1.15308660767112,-3.89703083727845));
#240518=CARTESIAN_POINT('Ctrl Pts',(16.3699724385731,0.937200104356479,
-3.65102973301184));
#240519=CARTESIAN_POINT('Ctrl Pts',(16.3789437898979,0.719468637433986,
-3.40047149694386));
#240520=CARTESIAN_POINT('Ctrl Pts',(16.3906593984156,0.206233632472539,
-2.7824768386288));
#240521=CARTESIAN_POINT('Ctrl Pts',(16.387237732228,0.061761009915334,-2.57414789013045));
#240522=CARTESIAN_POINT('Ctrl Pts',(16.3852124095653,-0.0446891269241595,
-2.37388231664986));
#240523=CARTESIAN_POINT('Ctrl Pts',(16.3845503978312,-0.0700391230319695,
-2.31836567100864));
#240524=CARTESIAN_POINT('Ctrl Pts',(16.3835296455307,-0.0953367345333846,
-2.23835131094418));
#240525=CARTESIAN_POINT('Ctrl Pts',(16.383217819987,-0.101546585338231,
-2.21447078454981));
#240526=CARTESIAN_POINT('Ctrl Pts',(16.3826367383668,-0.109992432859119,
-2.17035326111791));
#240527=CARTESIAN_POINT('Ctrl Pts',(16.3823715295171,-0.112719632871055,
-2.15035245458057));
#240528=CARTESIAN_POINT('Ctrl Pts',(16.3821037143352,-0.114235838541336,
-2.1301632708339));
#240529=CARTESIAN_POINT('',(16.38112516818,-0.114235838541338,-2.05639592068742));
#240530=CARTESIAN_POINT('',(16.129,-0.114235838541338,16.95));
#240531=CARTESIAN_POINT('',(16.311338529307,1.15102548284881,-0.489668521008066));
#240532=CARTESIAN_POINT('Ctrl Pts',(16.3811251697601,-0.11423583527334,
-2.05639592091443));
#240533=CARTESIAN_POINT('Ctrl Pts',(16.3807369583138,-0.112015214275272,
-2.02713069345359));
#240534=CARTESIAN_POINT('Ctrl Pts',(16.3803559854864,-0.107179592232059,
-1.99840811592469));
#240535=CARTESIAN_POINT('Ctrl Pts',(16.3793605079233,-0.0886296520284188,
-1.92457699893465));
#240536=CARTESIAN_POINT('Ctrl Pts',(16.3787521879056,-0.0715397501130424,
-1.88075532626474));
#240537=CARTESIAN_POINT('Ctrl Pts',(16.3768609295784,-0.0110789431544939,
-1.75571677628196));
#240538=CARTESIAN_POINT('Ctrl Pts',(16.3753286506308,0.0494602645285345,
-1.66343188210452));
#240539=CARTESIAN_POINT('Ctrl Pts',(16.3682757942204,0.268997705988569,
-1.38579575913773));
#240540=CARTESIAN_POINT('Ctrl Pts',(16.3610126805778,0.450512978333688,
-1.19219562232614));
#240541=CARTESIAN_POINT('Ctrl Pts',(16.339913818595,0.803980956544072,-0.83057856040049));
#240542=CARTESIAN_POINT('Ctrl Pts',(16.3269819368499,0.978336402838176,
-0.658298211117332));
#240543=CARTESIAN_POINT('Ctrl Pts',(16.3113428402696,1.15102622991622,-0.489668521008067));
#240544=CARTESIAN_POINT('',(-16.4122471352594,-0.113973933086685,-4.46942519299406));
#240545=CARTESIAN_POINT('Ctrl Pts',(16.311338529307,1.15102548284881,-0.489668521008066));
#240546=CARTESIAN_POINT('Ctrl Pts',(16.2840299837204,1.5075013292152,-0.518044684416997));
#240547=CARTESIAN_POINT('Ctrl Pts',(16.2448706439269,1.8627058308178,-0.54639267989269));
#240548=CARTESIAN_POINT('Ctrl Pts',(16.1941229975254,2.21610163896155,-0.574727694707149));
#240549=CARTESIAN_POINT('Ctrl Pts',(16.1427974639425,2.57352173043573,-0.603385373585973));
#240550=CARTESIAN_POINT('Ctrl Pts',(16.0796181174874,2.92909225103076,-0.632029774485609));
#240551=CARTESIAN_POINT('Ctrl Pts',(16.0048033842094,3.28225395172665,-0.660676610020229));
#240552=CARTESIAN_POINT('Ctrl Pts',(15.9299347676068,3.63567000775817,-0.689344077677339));
#240553=CARTESIAN_POINT('Ctrl Pts',(15.8434138299516,3.98667432934431,-0.718013983477593));
#240554=CARTESIAN_POINT('Ctrl Pts',(15.7454085779342,4.33469480660292,-0.746702074591114));
#240555=CARTESIAN_POINT('Ctrl Pts',(15.6481446764501,4.68008271916636,-0.77517315762387));
#240556=CARTESIAN_POINT('Ctrl Pts',(15.5395693258718,5.02253227977561,-0.803662151889259));
#240557=CARTESIAN_POINT('Ctrl Pts',(15.4197996514586,5.36146478513425,-0.832184450467634));
#240558=CARTESIAN_POINT('Ctrl Pts',(15.3299974399133,5.61559329216173,-0.853570210287408));
#240559=CARTESIAN_POINT('Ctrl Pts',(15.2339009564311,5.8677442117527,-0.87497469335018));
#240560=CARTESIAN_POINT('Ctrl Pts',(15.1315430721426,6.11766366472353,-0.89640438839078));
#240561=CARTESIAN_POINT('Ctrl Pts',(14.9943599938364,6.45261314248475,-0.925125102513298));
#240562=CARTESIAN_POINT('Ctrl Pts',(14.846372705494,6.78247844293643,-0.953798908442693));
#240563=CARTESIAN_POINT('Ctrl Pts',(14.6878303936284,7.10671963850841,-0.982441406197228));
#240564=CARTESIAN_POINT('Ctrl Pts',(14.5289377938187,7.43167722190418,-1.01114718751016));
#240565=CARTESIAN_POINT('Ctrl Pts',(14.3594433027633,7.75098637466952,-1.03982152214905));
#240566=CARTESIAN_POINT('Ctrl Pts',(14.1795473505352,8.06409021714701,-1.06848011434515));
#240567=CARTESIAN_POINT('Ctrl Pts',(14.0953510947649,8.21063143098428,-1.08189312408036));
#240568=CARTESIAN_POINT('Ctrl Pts',(14.0088757000786,8.35581313121963,-1.09530268544562));
#240569=CARTESIAN_POINT('Ctrl Pts',(13.9201380973336,8.49957669750891,-1.10871040850306));
#240570=CARTESIAN_POINT('Ctrl Pts',(13.7308899030276,8.80617721956058,-1.1373046830821));
#240571=CARTESIAN_POINT('Ctrl Pts',(13.5313553953043,9.10632958839414,-1.16589059646753));
#240572=CARTESIAN_POINT('Ctrl Pts',(13.3219940439733,9.39964019104729,-1.19448376670023));
#240573=CARTESIAN_POINT('Ctrl Pts',(13.1121170516722,9.69367319524546,-1.22314735972081));
#240574=CARTESIAN_POINT('Ctrl Pts',(12.8923643541917,9.98083111674071,-1.25181824537855));
#240575=CARTESIAN_POINT('Ctrl Pts',(12.6631575852384,10.2606850789035,-1.2805121579774));
#240576=CARTESIAN_POINT('Ctrl Pts',(12.4349498033382,10.5393193105747,-1.30908100949136));
#240577=CARTESIAN_POINT('Ctrl Pts',(12.1973697515598,10.8107135012766,-1.33767268766044));
#240578=CARTESIAN_POINT('Ctrl Pts',(11.9507989883184,11.0744062861094,-1.36630272252592));
#240579=CARTESIAN_POINT('Ctrl Pts',(11.8435319471543,11.1891220149067,-1.37875780474278));
#240580=CARTESIAN_POINT('Ctrl Pts',(11.7345629553977,11.3023796842646,-1.39122014619834));
#240581=CARTESIAN_POINT('Ctrl Pts',(11.6239216842761,11.4141387560827,-1.40369102556208));
#240582=CARTESIAN_POINT('Ctrl Pts',(11.3693660413027,11.67126615616,-1.43238314634758));
#240583=CARTESIAN_POINT('Ctrl Pts',(11.1067780552493,11.919638024004,-1.46102845582517));
#240584=CARTESIAN_POINT('Ctrl Pts',(10.8366530288345,12.1588971840582,-1.48964250563438));
#240585=CARTESIAN_POINT('Ctrl Pts',(10.5655353274078,12.3990355910029,-1.5183617084263));
#240586=CARTESIAN_POINT('Ctrl Pts',(10.2868246813351,12.6299946101436,-1.54704942137698));
#240587=CARTESIAN_POINT('Ctrl Pts',(10.0009798102961,12.8513812971366,-1.57572136879111));
#240588=CARTESIAN_POINT('Ctrl Pts',(9.71608480716404,13.0720323119859,-1.60429803878227));
#240589=CARTESIAN_POINT('Ctrl Pts',(9.42410247468941,13.2831748869402,-1.6328590478416));
#240590=CARTESIAN_POINT('Ctrl Pts',(9.12545168432023,13.4843825070163,-1.66141996461276));
#240591=CARTESIAN_POINT('Ctrl Pts',(8.86933985299369,13.6569306927781,-1.68591274659932));
#240592=CARTESIAN_POINT('Ctrl Pts',(8.60832322656613,13.822172111035,-1.71040546072517));
#240593=CARTESIAN_POINT('Ctrl Pts',(8.34264882814388,13.9798124790955,-1.73490792590631));
#240594=CARTESIAN_POINT('Ctrl Pts',(8.02496137599394,14.1683152749333,-1.7642074210064));
#240595=CARTESIAN_POINT('Ctrl Pts',(7.70061396288676,14.3459508636693,-1.79352085896544));
#240596=CARTESIAN_POINT('Ctrl Pts',(7.37021076177877,14.5125211550344,-1.82286502897064));
#240597=CARTESIAN_POINT('Ctrl Pts',(7.03980756067078,14.6790914463995,-1.85220919897584));
#240598=CARTESIAN_POINT('Ctrl Pts',(6.70334795124461,14.834596650252,-1.881584101027));
#240599=CARTESIAN_POINT('Ctrl Pts',(6.36142037068045,14.9787838611685,-1.91100652494743));
#240600=CARTESIAN_POINT('Ctrl Pts',(6.03066521946883,15.1182597778839,-1.93946757584235));
#240601=CARTESIAN_POINT('Ctrl Pts',(5.69584737854397,15.2467007787498,-1.96788256986742));
#240602=CARTESIAN_POINT('Ctrl Pts',(5.35756749713268,15.3640370132126,-1.99626668415332));
#240603=CARTESIAN_POINT('Ctrl Pts',(5.01628140080687,15.4824159876001,-2.02490304148525));
#240604=CARTESIAN_POINT('Ctrl Pts',(4.67147094169374,15.5894921645463,-2.0535079677965));
#240605=CARTESIAN_POINT('Ctrl Pts',(4.32372613336527,15.6851481901095,-2.08209704902629));
#240606=CARTESIAN_POINT('Ctrl Pts',(3.97493948392487,15.7810908004833,-2.11077178295157));
#240607=CARTESIAN_POINT('Ctrl Pts',(3.62320032487425,15.8655449127405,-2.13943057670948));
#240608=CARTESIAN_POINT('Ctrl Pts',(3.26908524850016,15.9383434528731,-2.16808915732654));
#240609=CARTESIAN_POINT('Ctrl Pts',(2.91639547927006,16.010848980123,-2.19663238764532));
#240610=CARTESIAN_POINT('Ctrl Pts',(2.56134832173239,16.0717927073945,-2.22517540653599));
#240611=CARTESIAN_POINT('Ctrl Pts',(2.20450321026043,16.1209590687797,-2.25373375245804));
#240612=CARTESIAN_POINT('Ctrl Pts',(1.85202863935825,16.1695232541222,-2.28194232363064));
#240613=CARTESIAN_POINT('Ctrl Pts',(1.49779935692402,16.2065968632752,-2.31016584869234));
#240614=CARTESIAN_POINT('Ctrl Pts',(1.14235257796931,16.231921419012,-2.33841930268223));
#240615=CARTESIAN_POINT('Ctrl Pts',(1.04705345441526,16.2387112061448,-2.34599435909582));
#240616=CARTESIAN_POINT('Ctrl Pts',(0.951666826794462,16.2446561430563,
-2.35357156690574));
#240617=CARTESIAN_POINT('Ctrl Pts',(0.856203099771092,16.2497506076325,
-2.36115121472837));
#240618=CARTESIAN_POINT('Ctrl Pts',(0.61627771891039,16.2625543331085,-2.38020085742867));
#240619=CARTESIAN_POINT('Ctrl Pts',(0.375865180474455,16.2699867411997,
-2.39926591242985));
#240620=CARTESIAN_POINT('Ctrl Pts',(0.13513821460892,16.2720631934944,-2.41835096159249));
#240621=CARTESIAN_POINT('Ctrl Pts',(-0.221740819398393,16.275141545296,
-2.44664465060509));
#240622=CARTESIAN_POINT('Ctrl Pts',(-0.578181135345793,16.2664412480825,
-2.4748928262854));
#240623=CARTESIAN_POINT('Ctrl Pts',(-0.933619326744713,16.2461936464667,
-2.50311039782672));
#240624=CARTESIAN_POINT('Ctrl Pts',(-1.29302363273125,16.2257201144077,
-2.53164283176838));
#240625=CARTESIAN_POINT('Ctrl Pts',(-1.65140386420623,16.1934401169347,
-2.56014397477449));
#240626=CARTESIAN_POINT('Ctrl Pts',(-2.00818480229058,16.1495399190228,
-2.58862924128154));
#240627=CARTESIAN_POINT('Ctrl Pts',(-2.36750696817731,16.1053270351135,
-2.61731739853604));
#240628=CARTESIAN_POINT('Ctrl Pts',(-2.72520754955555,16.0493277730715,
-2.6459894523198));
#240629=CARTESIAN_POINT('Ctrl Pts',(-3.08069784434925,15.9816796923975,
-2.67466114937693));
#240630=CARTESIAN_POINT('Ctrl Pts',(-3.43544204610117,15.9141735896144,
-2.70327267108193));
#240631=CARTESIAN_POINT('Ctrl Pts',(-3.78798579870455,15.8350673878285,
-2.73188383755634));
#240632=CARTESIAN_POINT('Ctrl Pts',(-4.13773443328015,15.7444469506578,
-2.76051029718328));
#240633=CARTESIAN_POINT('Ctrl Pts',(-4.48319481610271,15.6549376064554,
-2.78878576911922));
#240634=CARTESIAN_POINT('Ctrl Pts',(-4.82592871704456,15.5541944549775,
-2.81707616149052));
#240635=CARTESIAN_POINT('Ctrl Pts',(-5.16534562275906,15.4422530805398,
-2.84539655466944));
#240636=CARTESIAN_POINT('Ctrl Pts',(-5.48588116547714,15.3365388730154,
-2.87214151770682));
#240637=CARTESIAN_POINT('Ctrl Pts',(-5.80345873459742,15.220837240725,-2.89891323657635));
#240638=CARTESIAN_POINT('Ctrl Pts',(-6.1175601861989,15.0951408561756,-2.92572441279728));
#240639=CARTESIAN_POINT('Ctrl Pts',(-6.35882773353424,14.9985909731536,
-2.94631860838288));
#240640=CARTESIAN_POINT('Ctrl Pts',(-6.59748811043104,14.896365669266,-2.96688869294094));
#240641=CARTESIAN_POINT('Ctrl Pts',(-6.83333208623222,14.7885267057451,
-2.98744041512604));
#240642=CARTESIAN_POINT('Ctrl Pts',(-7.15790716175704,14.6401157081336,
-3.01572426998276));
#240643=CARTESIAN_POINT('Ctrl Pts',(-7.47714885553994,14.4810745166998,
-3.04397334642088));
#240644=CARTESIAN_POINT('Ctrl Pts',(-7.79065541022393,14.3118551033533,
-3.07220262924498));
#240645=CARTESIAN_POINT('Ctrl Pts',(-8.10744446688362,14.140863915062,-3.10072748061544));
#240646=CARTESIAN_POINT('Ctrl Pts',(-8.41837812780958,13.9594799775242,
-3.12923212171172));
#240647=CARTESIAN_POINT('Ctrl Pts',(-8.7230226383769,13.7681201496057,-3.15773201353569));
#240648=CARTESIAN_POINT('Ctrl Pts',(-9.02947740900068,13.5756232224096,
-3.18640125755212));
#240649=CARTESIAN_POINT('Ctrl Pts',(-9.32956854510105,13.3730311769502,
-3.21506569568573));
#240650=CARTESIAN_POINT('Ctrl Pts',(-9.62282797540058,13.1607230925523,
-3.24374106677656));
#240651=CARTESIAN_POINT('Ctrl Pts',(-9.91542011684106,12.9488980985678,
-3.27235118930696));
#240652=CARTESIAN_POINT('Ctrl Pts',(-10.2012120555974,12.7274008607012,
-3.30097219509718));
#240653=CARTESIAN_POINT('Ctrl Pts',(-10.4797056520396,12.4965682221103,
-3.32961971637097));
#240654=CARTESIAN_POINT('Ctrl Pts',(-10.7553914444382,12.2680628643773,
-3.35797841008428));
#240655=CARTESIAN_POINT('Ctrl Pts',(-11.0239257050077,12.0304090039632,
-3.38636308731299));
#240656=CARTESIAN_POINT('Ctrl Pts',(-11.2847864455744,11.783900254678,-3.414788912772));
#240657=CARTESIAN_POINT('Ctrl Pts',(-11.3408639570946,11.7309080060252,
-3.42089964277755));
#240658=CARTESIAN_POINT('Ctrl Pts',(-11.3965866996484,11.6775064397826,
-3.42701227435016));
#240659=CARTESIAN_POINT('Ctrl Pts',(-11.4519492236175,11.6236982968799,
-3.433126958145));
#240660=CARTESIAN_POINT('Ctrl Pts',(-11.7252684969384,11.3580528482525,
-3.4633145437458));
#240661=CARTESIAN_POINT('Ctrl Pts',(-11.988888832511,11.083398353831,-3.49345032696934));
#240662=CARTESIAN_POINT('Ctrl Pts',(-12.2423190425977,10.8002252995451,
-3.52355241153794));
#240663=CARTESIAN_POINT('Ctrl Pts',(-12.4957492526844,10.5170522452591,
-3.55365449610654));
#240664=CARTESIAN_POINT('Ctrl Pts',(-12.7389899070701,10.2253601512724,
-3.58372288202048));
#240665=CARTESIAN_POINT('Ctrl Pts',(-12.9715116105289,9.92558922181172,
-3.61377567370726));
#240666=CARTESIAN_POINT('Ctrl Pts',(-13.1926047944986,9.64055213378882,
-3.64235136063184));
#240667=CARTESIAN_POINT('Ctrl Pts',(-13.4040069915049,9.34821016983729,
-3.67091294858556));
#240668=CARTESIAN_POINT('Ctrl Pts',(-13.6055229306116,9.04913687525143,
-3.69947600212649));
#240669=CARTESIAN_POINT('Ctrl Pts',(-13.8076881335652,8.74909999694816,
-3.72813108291898));
#240670=CARTESIAN_POINT('Ctrl Pts',(-13.9999035329724,8.44228782743839,
-3.75678763875753));
#240671=CARTESIAN_POINT('Ctrl Pts',(-14.1819280378006,8.1292504571585,-3.78546138570702));
#240672=CARTESIAN_POINT('Ctrl Pts',(-14.3632457208909,7.8174286463897,-3.81402378925431));
#240673=CARTESIAN_POINT('Ctrl Pts',(-14.5344517154308,7.49942935025387,
-3.84260325066198));
#240674=CARTESIAN_POINT('Ctrl Pts',(-14.6952607213411,7.17577545843276,
-3.87121530419616));
#240675=CARTESIAN_POINT('Ctrl Pts',(-14.8250368651318,6.91458017421583,
-3.89430581428655));
#240676=CARTESIAN_POINT('Ctrl Pts',(-14.9480408060784,6.64970164998962,
-3.91741755104917));
#240677=CARTESIAN_POINT('Ctrl Pts',(-15.0640986400411,6.38140834790224,
-3.94055867953181));
#240678=CARTESIAN_POINT('Ctrl Pts',(-15.2080117468002,6.04872143390671,
-3.96925395653414));
#240679=CARTESIAN_POINT('Ctrl Pts',(-15.3407836201155,5.71185258581739,
-3.99790242983767));
#240680=CARTESIAN_POINT('Ctrl Pts',(-15.4622499461638,5.37138521222213,
-4.02651964698584));
#240681=CARTESIAN_POINT('Ctrl Pts',(-15.5841264659875,5.02976807472183,
-4.0552335049457));
#240682=CARTESIAN_POINT('Ctrl Pts',(-15.6946211991624,4.68452753804882,
-4.08391589528857));
#240683=CARTESIAN_POINT('Ctrl Pts',(-15.7935230828642,4.3362259093407,-4.11258252418599));
#240684=CARTESIAN_POINT('Ctrl Pts',(-15.8921221863319,3.98899057830812,
-4.14116139248387));
#240685=CARTESIAN_POINT('Ctrl Pts',(-15.9791995160744,3.63871232719053,
-4.16972459569383));
#240686=CARTESIAN_POINT('Ctrl Pts',(-16.0544979108682,3.28592955027156,
-4.19828769675377));
#240687=CARTESIAN_POINT('Ctrl Pts',(-16.0912886285469,3.11356025099145,
-4.21224359833709));
#240688=CARTESIAN_POINT('Ctrl Pts',(-16.1252666259128,2.94059281501123,
-4.22619947554292));
#240689=CARTESIAN_POINT('Ctrl Pts',(-16.1563974896919,2.76708899836178,
-4.24015714372435));
#240690=CARTESIAN_POINT('Ctrl Pts',(-16.2202522967762,2.41120254371068,
-4.26878674473377));
#240691=CARTESIAN_POINT('Ctrl Pts',(-16.2721316214749,2.05305947346568,
-4.29742388090189));
#240692=CARTESIAN_POINT('Ctrl Pts',(-16.3120747995678,1.69325567906728,
-4.32608421902879));
#240693=CARTESIAN_POINT('Ctrl Pts',(-16.3519654512147,1.33392503716914,
-4.35470686797384));
#240694=CARTESIAN_POINT('Ctrl Pts',(-16.3799512951047,0.972937456014201,
-4.38335265789527));
#240695=CARTESIAN_POINT('Ctrl Pts',(-16.396019782196,0.610888397925696,
-4.41203719444402));
#240696=CARTESIAN_POINT('Ctrl Pts',(-16.4027346582505,0.459591356898875,
-4.42402420395584));
#240697=CARTESIAN_POINT('Ctrl Pts',(-16.4073677528289,0.308109020274655,
-4.43601797990984));
#240698=CARTESIAN_POINT('Ctrl Pts',(-16.4099154873957,0.156485315294201,
-4.44801966119748));
#240699=CARTESIAN_POINT('Ctrl Pts',(-16.411430751137,0.0663071996160738,
-4.45515765458465));
#240700=CARTESIAN_POINT('Ctrl Pts',(-16.412207129335,-0.0238489923874466,
-4.46229275209938));
#240701=CARTESIAN_POINT('Ctrl Pts',(-16.4122471352594,-0.113973933086685,
-4.46942519299406));
#240702=CARTESIAN_POINT('',(-16.284643660196,-0.11423583854134,5.2168397166409));
#240703=CARTESIAN_POINT('',(-16.129,-0.114235838541338,16.95));
#240704=CARTESIAN_POINT('Origin',(-1.11022302462516E-15,-0.114235838541339,
5.21683971664091));
#240705=CARTESIAN_POINT('Ctrl Pts',(-16.4122471352594,-0.113973933086685,
-4.46942519299406));
#240706=CARTESIAN_POINT('Ctrl Pts',(-16.4124071957039,-0.474556766584294,
-4.49796153070405));
#240707=CARTESIAN_POINT('Ctrl Pts',(-16.400783888684,-0.834638542047738,
-4.52645534350097));
#240708=CARTESIAN_POINT('Ctrl Pts',(-16.3775059168203,-1.193629488412,-4.55492195604359));
#240709=CARTESIAN_POINT('Ctrl Pts',(-16.3540307722201,-1.55566121632015,
-4.58362969096245));
#240710=CARTESIAN_POINT('Ctrl Pts',(-16.3187027093082,-1.91658413034253,
-4.61230976288312));
#240711=CARTESIAN_POINT('Ctrl Pts',(-16.27160120996,-2.2757990912432,-4.6409778897692));
#240712=CARTESIAN_POINT('Ctrl Pts',(-16.2245509832901,-2.63462302609577,
-4.66961480975807));
#240713=CARTESIAN_POINT('Ctrl Pts',(-16.1657528857119,-2.99174330615225,
-4.6982398107041));
#240714=CARTESIAN_POINT('Ctrl Pts',(-16.0952343187112,-3.34655975973875,
-4.72686855987601));
#240715=CARTESIAN_POINT('Ctrl Pts',(-16.0254081202768,-3.69789253846178,
-4.75521622497515));
#240716=CARTESIAN_POINT('Ctrl Pts',(-15.9440903570798,-4.04696705165693,
-4.78356756506039));
#240717=CARTESIAN_POINT('Ctrl Pts',(-15.8512581516788,-4.39318934174047,
-4.81193779099961));
#240718=CARTESIAN_POINT('Ctrl Pts',(-15.7916830185568,-4.61537773996336,
-4.83014440345409));
#240719=CARTESIAN_POINT('Ctrl Pts',(-15.7273647401783,-4.83639121695514,
-4.84835879394477));
#240720=CARTESIAN_POINT('Ctrl Pts',(-15.6582866708921,-5.05606873085273,
-4.86658498284225));
#240721=CARTESIAN_POINT('Ctrl Pts',(-15.54608316746,-5.41289090233611,-4.89618978027863));
#240722=CARTESIAN_POINT('Ctrl Pts',(-15.4213240380817,-5.76619010750709,
-4.92582570601067));
#240723=CARTESIAN_POINT('Ctrl Pts',(-15.2842968290965,-6.1153793496849,
-4.95550998975699));
#240724=CARTESIAN_POINT('Ctrl Pts',(-15.1534584175615,-6.44879755260983,
-4.98385359072272));
#240725=CARTESIAN_POINT('Ctrl Pts',(-15.0118499905116,-6.77741111135798,
-5.01215153527791));
#240726=CARTESIAN_POINT('Ctrl Pts',(-14.8598829183311,-7.10077119056843,
-5.04041880272034));
#240727=CARTESIAN_POINT('Ctrl Pts',(-14.7063253222095,-7.42751563416907,
-5.06898192218498));
#240728=CARTESIAN_POINT('Ctrl Pts',(-14.5421908934693,-7.74889655380271,
-5.09751371902759));
#240729=CARTESIAN_POINT('Ctrl Pts',(-14.3678523275162,-8.06443796207366,
-5.12602964838494));
#240730=CARTESIAN_POINT('Ctrl Pts',(-14.1925108492116,-8.38179457614292,
-5.15470962049218));
#240731=CARTESIAN_POINT('Ctrl Pts',(-14.0068472300263,-8.69324481371887,
-5.18337354202779));
#240732=CARTESIAN_POINT('Ctrl Pts',(-13.8111923080459,-8.99828378435026,
-5.21203713697114));
#240733=CARTESIAN_POINT('Ctrl Pts',(-13.6160972896673,-9.30244982821544,
-5.24061870561081));
#240734=CARTESIAN_POINT('Ctrl Pts',(-13.4110677493501,-9.6002417300543,
-5.26919994952504));
#240735=CARTESIAN_POINT('Ctrl Pts',(-13.1963882733245,-9.89113102587167,
-5.29779645866275));
#240736=CARTESIAN_POINT('Ctrl Pts',(-12.9845625390396,-10.1781535201634,
-5.32601283340998));
#240737=CARTESIAN_POINT('Ctrl Pts',(-12.7633413550173,-10.4584561049255,
-5.35424407023699));
#240738=CARTESIAN_POINT('Ctrl Pts',(-12.5329609552907,-10.7314974267753,
-5.38250514615571));
#240739=CARTESIAN_POINT('Ctrl Pts',(-12.3144061099977,-10.990523385261,
-5.40931556528235));
#240740=CARTESIAN_POINT('Ctrl Pts',(-12.0876077402094,-11.2430144930517,
-5.43615283881103));
#240741=CARTESIAN_POINT('Ctrl Pts',(-11.8527401878844,-11.4884748754985,
-5.46302975423311));
#240742=CARTESIAN_POINT('Ctrl Pts',(-11.7652197339972,-11.5799426149559,
-5.4730451003869));
#240743=CARTESIAN_POINT('Ctrl Pts',(-11.6766764893753,-11.6703313574402,
-5.48305474635246));
#240744=CARTESIAN_POINT('Ctrl Pts',(-11.5871257107537,-11.7596211985491,
-5.49305935292498));
#240745=CARTESIAN_POINT('Ctrl Pts',(-11.3344677472465,-12.0115429547159,
-5.52128628250854));
#240746=CARTESIAN_POINT('Ctrl Pts',(-11.0737927377967,-12.254719457785,
-5.54947309717406));
#240747=CARTESIAN_POINT('Ctrl Pts',(-10.8056714514424,-12.488943532494,
-5.57763463810422));
#240748=CARTESIAN_POINT('Ctrl Pts',(-10.5344836139017,-12.725846469907,
-5.60611826762318));
#240749=CARTESIAN_POINT('Ctrl Pts',(-10.2556777864187,-12.9535913689276,
-5.63457604197939));
#240750=CARTESIAN_POINT('Ctrl Pts',(-9.96980359765637,-13.1719297203744,
-5.66302331798795));
#240751=CARTESIAN_POINT('Ctrl Pts',(-9.68170687076324,-13.3919655503995,
-5.69169175826434));
#240752=CARTESIAN_POINT('Ctrl Pts',(-9.38643099380905,-13.6024483476695,
-5.72034953631838));
#240753=CARTESIAN_POINT('Ctrl Pts',(-9.08450375785861,-13.8030840943762,
-5.74901237051218));
#240754=CARTESIAN_POINT('Ctrl Pts',(-8.78301112953303,-14.0034310369773,
-5.77763394613501));
#240755=CARTESIAN_POINT('Ctrl Pts',(-8.47488577315712,-14.1939595514187,
-5.80626056335213));
#240756=CARTESIAN_POINT('Ctrl Pts',(-8.16062596643578,-14.3743327653579,
-5.83490787332385));
#240757=CARTESIAN_POINT('Ctrl Pts',(-7.84957407884551,-14.5528647553437,
-5.8632627556553));
#240758=CARTESIAN_POINT('Ctrl Pts',(-7.53251183129776,-14.7214479364524,
-5.89163791044104));
#240759=CARTESIAN_POINT('Ctrl Pts',(-7.20990328275214,-14.8797086532924,
-5.92004851498079));
#240760=CARTESIAN_POINT('Ctrl Pts',(-7.01879478772014,-14.9734599427556,
-5.93687853359319));
#240761=CARTESIAN_POINT('Ctrl Pts',(-6.82573965770252,-15.0635879632218,
-5.9537209922473));
#240762=CARTESIAN_POINT('Ctrl Pts',(-6.63083224104178,-15.1500066389551,
-5.97057904608988));
#240763=CARTESIAN_POINT('Ctrl Pts',(-6.2983186872558,-15.2974375652579,
-5.99933901576753));
#240764=CARTESIAN_POINT('Ctrl Pts',(-5.96148465775562,-15.4336008825799,
-6.02805198518424));
#240765=CARTESIAN_POINT('Ctrl Pts',(-5.62087368812485,-15.5582446675309,
-6.05673359975687));
#240766=CARTESIAN_POINT('Ctrl Pts',(-5.37191800956287,-15.6493479520042,
-6.07769725464421));
#240767=CARTESIAN_POINT('Ctrl Pts',(-5.12094383227261,-15.7342963612894,
-6.09864415890166));
#240768=CARTESIAN_POINT('Ctrl Pts',(-4.86815403783201,-15.8129766104267,
-6.11958042182735));
#240769=CARTESIAN_POINT('Ctrl Pts',(-4.50745421318145,-15.9252436112764,
-6.14945388401695));
#240770=CARTESIAN_POINT('Ctrl Pts',(-4.1430585359905,-16.0247515453964,
-6.17930568067486));
#240771=CARTESIAN_POINT('Ctrl Pts',(-3.77566349340723,-16.1115358923522,
-6.20915356042755));
#240772=CARTESIAN_POINT('Ctrl Pts',(-3.42305708676477,-16.1948269365582,
-6.23779998295816));
#240773=CARTESIAN_POINT('Ctrl Pts',(-3.06768720252987,-16.2663977654126,
-6.26644279757313));
#240774=CARTESIAN_POINT('Ctrl Pts',(-2.71015581566135,-16.326227400852,
-6.29509769531669));
#240775=CARTESIAN_POINT('Ctrl Pts',(-2.35278955692644,-16.3860294035957,
-6.32373935861438));
#240776=CARTESIAN_POINT('Ctrl Pts',(-1.99326320913875,-16.4341010956826,
-6.35239309388187));
#240777=CARTESIAN_POINT('Ctrl Pts',(-1.63217331414552,-16.4703697515041,
-6.3810745710111));
#240778=CARTESIAN_POINT('Ctrl Pts',(-1.27382579580166,-16.5063629570397,
-6.40953822035218));
#240779=CARTESIAN_POINT('Ctrl Pts',(-0.913937824360162,-16.5307317138639,
-6.43802919177236));
#240780=CARTESIAN_POINT('Ctrl Pts',(-0.553096478668628,-16.5433538310569,
-6.46656280140789));
#240781=CARTESIAN_POINT('Ctrl Pts',(-0.504228352801225,-16.5450632227856,
-6.47042705932559));
#240782=CARTESIAN_POINT('Ctrl Pts',(-0.455342754836482,-16.5465570943899,
-6.47429209926402));
#240783=CARTESIAN_POINT('Ctrl Pts',(-0.406441157547101,-16.5478350697121,
-6.47815795926722));
#240784=CARTESIAN_POINT('Ctrl Pts',(-0.0434662432000207,-16.5573209149368,
-6.50685252716107));
#240785=CARTESIAN_POINT('Ctrl Pts',(0.319225700959152,-16.5548858668327,
-6.53550031202192));
#240786=CARTESIAN_POINT('Ctrl Pts',(0.681032377953656,-16.5405760221174,
-6.56411685089288));
#240787=CARTESIAN_POINT('Ctrl Pts',(1.04397330209638,-16.5262213167027,
-6.59282310128568));
#240788=CARTESIAN_POINT('Ctrl Pts',(1.40602398157448,-16.4999172887983,
-6.62149790947198));
#240789=CARTESIAN_POINT('Ctrl Pts',(1.76658466739927,-16.4616587011948,
-6.65015695965924));
#240790=CARTESIAN_POINT('Ctrl Pts',(2.12614815307415,-16.4235059250977,
-6.67873674771321));
#240791=CARTESIAN_POINT('Ctrl Pts',(2.48423045356838,-16.3734646259973,
-6.70730086481156));
#240792=CARTESIAN_POINT('Ctrl Pts',(2.84023625445014,-16.3114779282335,
-6.73586486596298));
#240793=CARTESIAN_POINT('Ctrl Pts',(2.88295876666501,-16.3040392082862,
-6.73929269181603));
#240794=CARTESIAN_POINT('Ctrl Pts',(2.92565136805075,-16.2964283986253,
-6.74272051599997));
#240795=CARTESIAN_POINT('Ctrl Pts',(2.96831302310682,-16.2886453506929,
-6.74614836539786));
#240796=CARTESIAN_POINT('Ctrl Pts',(3.32437646752077,-16.2236863412213,
-6.77475794141967));
#240797=CARTESIAN_POINT('Ctrl Pts',(3.6782853147761,-16.1467334901251,-6.80336927378046));
#240798=CARTESIAN_POINT('Ctrl Pts',(4.02949936468356,-16.0580462702985,
-6.83199799238649));
#240799=CARTESIAN_POINT('Ctrl Pts',(4.38051812905857,-15.9694083632228,
-6.86061079256739));
#240800=CARTESIAN_POINT('Ctrl Pts',(4.7288456241678,-15.869048901886,-6.88924095966432));
#240801=CARTESIAN_POINT('Ctrl Pts',(5.07392439742754,-15.7571783678796,
-6.91790409810196));
#240802=CARTESIAN_POINT('Ctrl Pts',(5.34598172887006,-15.6689805379716,
-6.94050188608078));
#240803=CARTESIAN_POINT('Ctrl Pts',(5.61601951547676,-15.5736268760202,
-6.9631201677996));
#240804=CARTESIAN_POINT('Ctrl Pts',(5.88375332855774,-15.4712006289926,
-6.98576659021649));
#240805=CARTESIAN_POINT('Ctrl Pts',(6.22078811855417,-15.3422620826812,
-7.01427487662087));
#240806=CARTESIAN_POINT('Ctrl Pts',(6.55309781107155,-15.2025283569943,
-7.04273698911997));
#240807=CARTESIAN_POINT('Ctrl Pts',(6.88017955502372,-15.0523329724478,
-7.0711681622727));
#240808=CARTESIAN_POINT('Ctrl Pts',(7.21042762581644,-14.9006836159625,
-7.09987456444179));
#240809=CARTESIAN_POINT('Ctrl Pts',(7.53534658273859,-14.7383688993426,
-7.12854942534543));
#240810=CARTESIAN_POINT('Ctrl Pts',(7.85440663567844,-14.5656805949203,
-7.15720842685568));
#240811=CARTESIAN_POINT('Ctrl Pts',(8.17338811131779,-14.3930348197357,
-7.18586037029974));
#240812=CARTESIAN_POINT('Ctrl Pts',(8.48651409781341,-14.2100203166594,
-7.21449646216122));
#240813=CARTESIAN_POINT('Ctrl Pts',(8.79323502323723,-14.0168806836996,
-7.2431323733086));
#240814=CARTESIAN_POINT('Ctrl Pts',(9.09740879905614,-13.8253449698044,
-7.27153047886883));
#240815=CARTESIAN_POINT('Ctrl Pts',(9.3952839329701,-13.6238513037706,-7.29992840670476));
#240816=CARTESIAN_POINT('Ctrl Pts',(9.68629711810383,-13.412594214112,-7.32834144106615));
#240817=CARTESIAN_POINT('Ctrl Pts',(9.83790778037785,-13.3025345023553,
-7.34314392829629));
#240818=CARTESIAN_POINT('Ctrl Pts',(9.98765550988855,-13.1898241639066,
-7.3579505156762));
#240819=CARTESIAN_POINT('Ctrl Pts',(10.1354570179274,-13.0744864075198,
-7.37276336446809));
#240820=CARTESIAN_POINT('Ctrl Pts',(10.4212715731474,-12.8514493764424,
-7.40140805047414));
#240821=CARTESIAN_POINT('Ctrl Pts',(10.6998107568411,-12.6185890589252,
-7.43007615085559));
#240822=CARTESIAN_POINT('Ctrl Pts',(10.9706779786852,-12.3763472909674,
-7.45878329478825));
#240823=CARTESIAN_POINT('Ctrl Pts',(11.079506861811,-12.2790195269294,-7.47031723525789));
#240824=CARTESIAN_POINT('Ctrl Pts',(11.1870968275799,-12.1801769784347,
-7.48185747840668));
#240825=CARTESIAN_POINT('Ctrl Pts',(11.2934202245308,-12.0798469204351,
-7.49340503793717));
#240826=CARTESIAN_POINT('Ctrl Pts',(11.5548219870971,-11.8331801024857,
-7.52179533114801));
#240827=CARTESIAN_POINT('Ctrl Pts',(11.8077408821653,-11.5783075713567,
-7.55013983555113));
#240828=CARTESIAN_POINT('Ctrl Pts',(12.05189713531,-11.315770074741,-7.57845359549114));
#240829=CARTESIAN_POINT('Ctrl Pts',(12.2984352076777,-11.050671444228,-7.60704356485372));
#240830=CARTESIAN_POINT('Ctrl Pts',(12.5360392300269,-10.7777571800256,
-7.63560218698332));
#240831=CARTESIAN_POINT('Ctrl Pts',(12.764389998725,-10.4975408741008,-7.66414495139115));
#240832=CARTESIAN_POINT('Ctrl Pts',(12.9937416129875,-10.2160963995631,
-7.69281281675359));
#240833=CARTESIAN_POINT('Ctrl Pts',(13.2137590642063,-9.92728529777008,
-7.72146468508275));
#240834=CARTESIAN_POINT('Ctrl Pts',(13.4240818641194,-9.63159094555195,
-7.750116251032));
#240835=CARTESIAN_POINT('Ctrl Pts',(13.6336478667069,-9.33696058019155,
-7.77866472103303));
#240836=CARTESIAN_POINT('Ctrl Pts',(13.8335891934517,-9.03549593920433,
-7.80721289082669));
#240837=CARTESIAN_POINT('Ctrl Pts',(14.0235072364678,-8.72764542429938,
-7.8357762868274));
#240838=CARTESIAN_POINT('Ctrl Pts',(14.2107284491705,-8.42416637714649,
-7.86393408349187));
#240839=CARTESIAN_POINT('Ctrl Pts',(14.3882092573243,-8.11448104842457,
-7.89210667701146));
#240840=CARTESIAN_POINT('Ctrl Pts',(14.5555227865731,-7.79899712588609,
-7.92030894226879));
#240841=CARTESIAN_POINT('Ctrl Pts',(14.7118017933214,-7.50431973619299,
-7.94665123522176));
#240842=CARTESIAN_POINT('Ctrl Pts',(14.8592102009502,-7.20458290625534,
-7.9730194152048));
#240843=CARTESIAN_POINT('Ctrl Pts',(14.9973609129883,-6.90010659156643,
-7.99942560431059));
#240844=CARTESIAN_POINT('Ctrl Pts',(15.0002344548819,-6.89377346861006,
-7.99997485439787));
#240845=CARTESIAN_POINT('Ctrl Pts',(15.0031039900561,-6.88743829482522,
-8.00052412092951));
#240846=CARTESIAN_POINT('Ctrl Pts',(15.0059695172975,-6.88110107416309,
-8.0010734040146));
#240847=CARTESIAN_POINT('Ctrl Pts',(15.1529499327976,-6.55604838836252,
-8.02924757556269));
#240848=CARTESIAN_POINT('Ctrl Pts',(15.2889269014672,-6.22663581453491,
-8.05737665641975));
#240849=CARTESIAN_POINT('Ctrl Pts',(15.413917936698,-5.89347272919125,-8.08547534816545));
#240850=CARTESIAN_POINT('Ctrl Pts',(15.5404433009155,-5.55621989630538,
-8.11391896574646));
#240851=CARTESIAN_POINT('Ctrl Pts',(15.6557115384572,-5.21512341373074,
-8.1423314435521));
#240852=CARTESIAN_POINT('Ctrl Pts',(15.7596950976951,-4.87078746690654,
-8.17072803180223));
#240853=CARTESIAN_POINT('Ctrl Pts',(15.8646693025596,-4.52317105053236,
-8.19939515278046));
#240854=CARTESIAN_POINT('Ctrl Pts',(15.9581429629996,-4.17225261236978,
-8.22804608000237));
#240855=CARTESIAN_POINT('Ctrl Pts',(16.0400387719374,-3.81863336399021,
-8.25669650429586));
#240856=CARTESIAN_POINT('Ctrl Pts',(16.1218792698561,-3.46525294396153,
-8.28532757858614));
#240857=CARTESIAN_POINT('Ctrl Pts',(16.1921576523581,-3.10917478547504,
-8.3139581506272));
#240858=CARTESIAN_POINT('Ctrl Pts',(16.2507461425369,-2.75098703586957,
-8.34260388005504));
#240859=CARTESIAN_POINT('Ctrl Pts',(16.308734405777,-2.39646884551955,-8.37095613992211));
#240860=CARTESIAN_POINT('Ctrl Pts',(16.3552710972679,-2.03988350867671,
-8.39932324819914));
#240861=CARTESIAN_POINT('Ctrl Pts',(16.3901818820035,-1.68179812508741,
-8.42772038870527));
#240862=CARTESIAN_POINT('Ctrl Pts',(16.4233574378085,-1.34151125625287,
-8.45470605879832));
#240863=CARTESIAN_POINT('Ctrl Pts',(16.4460338110754,-0.999869329956181,
-8.48171884983673));
#240864=CARTESIAN_POINT('Ctrl Pts',(16.4580179490417,-0.657363168565315,
-8.50877179265888));
#240865=CARTESIAN_POINT('Ctrl Pts',(16.4707518819094,-0.293427900278557,
-8.5375173193494));
#240866=CARTESIAN_POINT('Ctrl Pts',(16.4713730641089,0.0703130768615629,
-8.56621591178232));
#240867=CARTESIAN_POINT('Ctrl Pts',(16.4598316228052,0.433265038152315,
-8.59488318230827));
#240868=CARTESIAN_POINT('Ctrl Pts',(16.4556360267594,0.565206948485258,
-8.60530443591928));
#240869=CARTESIAN_POINT('Ctrl Pts',(16.4498326553647,0.697044711409829,
-8.61572155034515));
#240870=CARTESIAN_POINT('Ctrl Pts',(16.442417440185,0.828750088412015,-8.62613527561853));
#240871=CARTESIAN_POINT('Ctrl Pts',(16.4222250938434,1.18739653669956,-8.65449285423644));
#240872=CARTESIAN_POINT('Ctrl Pts',(16.3900843398032,1.54506123642774,-8.68282530138634));
#240873=CARTESIAN_POINT('Ctrl Pts',(16.3462480059,1.90119760182575,-8.71114776244712));
#240874=CARTESIAN_POINT('Ctrl Pts',(16.3019310566988,2.26123859541923,-8.73978074692188));
#240875=CARTESIAN_POINT('Ctrl Pts',(16.2456605871124,2.61971811201052,-8.76840352513408));
#240876=CARTESIAN_POINT('Ctrl Pts',(16.1776448009235,2.97606822688907,-8.79703174667509));
#240877=CARTESIAN_POINT('Ctrl Pts',(16.1095881262793,3.33263256564941,-8.82567717839365));
#240878=CARTESIAN_POINT('Ctrl Pts',(16.0297718473545,3.68706550241939,-8.85432805998756));
#240879=CARTESIAN_POINT('Ctrl Pts',(15.9383536759276,4.03878654580393,-8.88300006986831));
#240880=CARTESIAN_POINT('Ctrl Pts',(15.8476027001142,4.38794062975787,-8.91146282332967));
#240881=CARTESIAN_POINT('Ctrl Pts',(15.7454183489726,4.73442278756034,-8.93994639780344));
#240882=CARTESIAN_POINT('Ctrl Pts',(15.6319076857753,5.07764568729506,-8.96846613148984));
#240883=CARTESIAN_POINT('Ctrl Pts',(15.5682300328747,5.27018820322472,-8.9844652425103));
#240884=CARTESIAN_POINT('Ctrl Pts',(15.5009871241805,5.46170462668208,-9.0004757329507));
#240885=CARTESIAN_POINT('Ctrl Pts',(15.4301916486194,5.65208760984937,-9.01650031074498));
#240886=CARTESIAN_POINT('Ctrl Pts',(15.303425917684,5.99298563797274,-9.04519377315796));
#240887=CARTESIAN_POINT('Ctrl Pts',(15.1656792034489,6.32915719249901,-9.07384047498591));
#240888=CARTESIAN_POINT('Ctrl Pts',(15.0172008642299,6.66005424755556,-9.10245594199174));
#240889=CARTESIAN_POINT('Ctrl Pts',(14.8683484581019,6.99178494366171,-9.13114350098989));
#240890=CARTESIAN_POINT('Ctrl Pts',(14.7087101187877,7.31821508889795,-9.1597996675856));
#240891=CARTESIAN_POINT('Ctrl Pts',(14.5384861761459,7.63878085552608,-9.18844008576262));
#240892=CARTESIAN_POINT('Ctrl Pts',(14.4107557269242,7.87932286589806,-9.20993091380287));
#240893=CARTESIAN_POINT('Ctrl Pts',(14.2770639845449,8.11656274556943,-9.23141287469513));
#240894=CARTESIAN_POINT('Ctrl Pts',(14.1374776812853,8.35025512201337,-9.25289257815562));
#240895=CARTESIAN_POINT('Ctrl Pts',(13.9516906530515,8.66129575513082,-9.28148170316342));
#240896=CARTESIAN_POINT('Ctrl Pts',(13.7554627839218,8.96605322261299,-9.31006682907308));
#240897=CARTESIAN_POINT('Ctrl Pts',(13.5492379448941,9.26412114840191,-9.33866354116417));
#240898=CARTESIAN_POINT('Ctrl Pts',(13.3426418279035,9.56272570233324,-9.3673117374948));
#240899=CARTESIAN_POINT('Ctrl Pts',(13.1260123210814,9.85461703544179,-9.39597156176266));
#240900=CARTESIAN_POINT('Ctrl Pts',(12.8997550147071,10.1393537642752,-9.42465868415513));
#240901=CARTESIAN_POINT('Ctrl Pts',(12.674553307772,10.422762058964,-9.45321196728824));
#240902=CARTESIAN_POINT('Ctrl Pts',(12.4398130077544,10.6990827461162,-9.4817922944226));
#240903=CARTESIAN_POINT('Ctrl Pts',(12.1958999219802,10.9678420211519,-9.51041511801212));
#240904=CARTESIAN_POINT('Ctrl Pts',(12.1565851790336,11.011161557613,-9.51502864232656));
#240905=CARTESIAN_POINT('Ctrl Pts',(12.1170320617429,11.0542845588753,-9.519643270704));
#240906=CARTESIAN_POINT('Ctrl Pts',(12.0772420298372,11.0972089357083,-9.52425906785391));
#240907=CARTESIAN_POINT('Ctrl Pts',(11.8209697870823,11.3736682847718,-9.55398763631838));
#240908=CARTESIAN_POINT('Ctrl Pts',(11.5557249719951,11.6409732396336,-9.58366601371285));
#240909=CARTESIAN_POINT('Ctrl Pts',(11.2820555291037,11.8987193449228,-9.61331146528387));
#240910=CARTESIAN_POINT('Ctrl Pts',(11.017107389999,12.148251591696,-9.64201217495637));
#240911=CARTESIAN_POINT('Ctrl Pts',(10.7442623306488,12.3888247806007,-9.67068202393214));
#240912=CARTESIAN_POINT('Ctrl Pts',(10.4639737338435,12.6200406655807,-9.69933667946619));
#240913=CARTESIAN_POINT('Ctrl Pts',(10.169845738077,12.8626729582021,-9.72940617390039));
#240914=CARTESIAN_POINT('Ctrl Pts',(9.86752084692758,13.0950019206284,-9.75945893747829));
#240915=CARTESIAN_POINT('Ctrl Pts',(9.557479593173,13.3165235282874,-9.78951307535301));
#240916=CARTESIAN_POINT('Ctrl Pts',(9.26458172840167,13.5257963431089,-9.81790540283992));
#240917=CARTESIAN_POINT('Ctrl Pts',(8.96479652225396,13.725423937514,-9.84629895685063));
#240918=CARTESIAN_POINT('Ctrl Pts',(8.65849897079677,13.9149382882384,-9.87470900280506));
#240919=CARTESIAN_POINT('Ctrl Pts',(8.64057129463105,13.9260306129808,-9.87637185025944));
#240920=CARTESIAN_POINT('Ctrl Pts',(8.62262130122217,13.9370882788971,-9.87803475421195));
#240921=CARTESIAN_POINT('Ctrl Pts',(8.60464906311053,13.9481111872317,-9.87969771772354));
#240922=CARTESIAN_POINT('Ctrl Pts',(8.29521341963928,14.1378972735424,-9.90832966556902));
#240923=CARTESIAN_POINT('Ctrl Pts',(7.97918513114158,14.3173838636359,-9.9369792690443));
#240924=CARTESIAN_POINT('Ctrl Pts',(7.65712337185208,14.4863673575571,-9.96566215140846));
#240925=CARTESIAN_POINT('Ctrl Pts',(7.40890335427355,14.6166066195053,-9.98776867402183));
#240926=CARTESIAN_POINT('Ctrl Pts',(7.15709886346965,14.7406059901049,-10.009894964709));
#240927=CARTESIAN_POINT('Ctrl Pts',(6.90196001879392,14.8582519547621,-10.0320481763153));
#240928=CARTESIAN_POINT('Ctrl Pts',(6.57467103596563,15.0091667562907,-10.0604660446419));
#240929=CARTESIAN_POINT('Ctrl Pts',(6.24293578679961,15.1491489551768,-10.0888380538597));
#240930=CARTESIAN_POINT('Ctrl Pts',(5.90735714204627,15.278122128892,-10.1171792829204));
#240931=CARTESIAN_POINT('Ctrl Pts',(5.56867018503726,15.4082899224162,-10.145783023887));
#240932=CARTESIAN_POINT('Ctrl Pts',(5.22606779515542,15.5272440294918,-10.1743554118501));
#240933=CARTESIAN_POINT('Ctrl Pts',(4.88014139878196,15.6348610614302,-10.2029119492356));
#240934=CARTESIAN_POINT('Ctrl Pts',(4.53297619645814,15.7428634835006,-10.2315707511746));
#240935=CARTESIAN_POINT('Ctrl Pts',(4.1824625917273,15.8394476839023,-10.2602135888066));
#240936=CARTESIAN_POINT('Ctrl Pts',(3.82917796089042,15.9244408676384,-10.2888561322833));
#240937=CARTESIAN_POINT('Ctrl Pts',(3.47724903522871,16.0091078959492,-10.3173887619936));
#240938=CARTESIAN_POINT('Ctrl Pts',(3.12256975274386,16.0822728405686,-10.3459210998021));
#240939=CARTESIAN_POINT('Ctrl Pts',(2.76569892893148,16.1437147949348,-10.3744686367246));
#240940=CARTESIAN_POINT('Ctrl Pts',(2.41350144881909,16.2043521462033,-10.4026423340308));
#240941=CARTESIAN_POINT('Ctrl Pts',(2.05916891977265,16.2535715953801,-10.4308308349836));
#240942=CARTESIAN_POINT('Ctrl Pts',(1.70323491122978,16.291110484383,-10.4590490304987));
#240943=CARTESIAN_POINT('Ctrl Pts',(1.50363997076199,16.3121609379388,-10.474872775684));
#240944=CARTESIAN_POINT('Ctrl Pts',(1.30354141498699,16.329537455133,-10.4907058585167));
#240945=CARTESIAN_POINT('Ctrl Pts',(1.10303376529322,16.3431865222228,-10.5065509048709));
#240946=CARTESIAN_POINT('Ctrl Pts',(0.962578294320381,16.3527476843498,
-10.5176503489652));
#240947=CARTESIAN_POINT('Ctrl Pts',(0.821922088435855,16.3604796680122,
-10.5287556635522));
#240948=CARTESIAN_POINT('Ctrl Pts',(0.681099367367693,16.3663848146268,
-10.5398677512512));
#240949=CARTESIAN_POINT('Ctrl Pts',(0.323346599875618,16.3813865311664,
-10.5680974296494));
#240950=CARTESIAN_POINT('Ctrl Pts',(-0.0343521633640191,16.3845544822433,
-10.5962818580609));
#240951=CARTESIAN_POINT('Ctrl Pts',(-0.391430677609801,16.3761151686944,
-10.6244358160098));
#240952=CARTESIAN_POINT('Ctrl Pts',(-0.752666791408204,16.3675775930411,
-10.6529175810888));
#240953=CARTESIAN_POINT('Ctrl Pts',(-1.11326866110301,16.347160871385,-10.6813681620153));
#240954=CARTESIAN_POINT('Ctrl Pts',(-1.47265897275406,16.3150467845319,
-10.7098028611607));
#240955=CARTESIAN_POINT('Ctrl Pts',(-1.8349915575155,16.2826697845975,-10.7384703508071));
#240956=CARTESIAN_POINT('Ctrl Pts',(-2.1960932350857,16.2384030694707,-10.767121697564));
#240957=CARTESIAN_POINT('Ctrl Pts',(-2.55537306585976,16.182380057986,-10.7957725833018));
#240958=CARTESIAN_POINT('Ctrl Pts',(-2.91412635983557,16.126439150128,-10.8243814801932));
#240959=CARTESIAN_POINT('Ctrl Pts',(-3.27106371523425,16.0587762670478,
-10.852989917416));
#240960=CARTESIAN_POINT('Ctrl Pts',(-3.62558886889353,15.9794729957745,
-10.8816135085726));
#240961=CARTESIAN_POINT('Ctrl Pts',(-3.97608145089769,15.9010717652185,
-10.9099115186494));
#240962=CARTESIAN_POINT('Ctrl Pts',(-4.32421691820332,15.8112932706101,
-10.9382243398825));
#240963=CARTESIAN_POINT('Ctrl Pts',(-4.66940326800662,15.7101685103378,
-10.9665670596728));
#240964=CARTESIAN_POINT('Ctrl Pts',(-4.99846504820947,15.6137675557324,
-10.9935858158759));
#240965=CARTESIAN_POINT('Ctrl Pts',(-5.32484710012093,15.5070552191583,
-11.0206317425988));
#240966=CARTESIAN_POINT('Ctrl Pts',(-5.64801634792941,15.3900191388877,
-11.0477179106209));
#240967=CARTESIAN_POINT('Ctrl Pts',(-5.98948025368288,15.2663576291547,
-11.0763374305394));
#240968=CARTESIAN_POINT('Ctrl Pts',(-6.32626472188065,15.1315662399938,
-11.1049104459492));
#240969=CARTESIAN_POINT('Ctrl Pts',(-6.65780273467198,14.9857999421387,
-11.133452355252));
#240970=CARTESIAN_POINT('Ctrl Pts',(-6.98657382086372,14.841250170387,-11.1617560614981));
#240971=CARTESIAN_POINT('Ctrl Pts',(-7.31018629030164,14.6859079719919,
-11.190029178678));
#240972=CARTESIAN_POINT('Ctrl Pts',(-7.62822478156949,14.5202123158851,
-11.2182867234236));
#240973=CARTESIAN_POINT('Ctrl Pts',(-7.950358096465,14.3523832875411,-11.2469080909928));
#240974=CARTESIAN_POINT('Ctrl Pts',(-8.26677346795297,14.173932227922,-11.2755134825472));
#240975=CARTESIAN_POINT('Ctrl Pts',(-8.57701932394218,13.9852656558084,
-11.304118502822));
#240976=CARTESIAN_POINT('Ctrl Pts',(-8.88771119594095,13.7963278526372,
-11.3327646462795));
#240977=CARTESIAN_POINT('Ctrl Pts',(-9.1922162707599,13.5971447993866,-11.3614104173888));
#240978=CARTESIAN_POINT('Ctrl Pts',(-9.49005393733038,13.3880799525159,
-11.3900714888631));
#240979=CARTESIAN_POINT('Ctrl Pts',(-9.78580422216795,13.1804803271109,
-11.4185316905223));
#240980=CARTESIAN_POINT('Ctrl Pts',(-10.0749806484108,12.9631365487677,
-11.4470069788346));
#240981=CARTESIAN_POINT('Ctrl Pts',(-10.3570793636292,12.7363658695863,
-11.4755126998596));
#240982=CARTESIAN_POINT('Ctrl Pts',(-10.6209573883815,12.5242422558795,
-11.5021772429874));
#240983=CARTESIAN_POINT('Ctrl Pts',(-10.8786424749791,12.3038696064495,
-11.5288684145095));
#240984=CARTESIAN_POINT('Ctrl Pts',(-11.1296906022837,12.0754810192283,
-11.5555987752679));
#240985=CARTESIAN_POINT('Ctrl Pts',(-11.3991597363546,11.8303341006236,
-11.5842905135584));
#240986=CARTESIAN_POINT('Ctrl Pts',(-11.6601180841191,11.5767383857261,
-11.6129355162686));
#240987=CARTESIAN_POINT('Ctrl Pts',(-11.912137923013,11.3151149522991,-11.6415492967225));
#240988=CARTESIAN_POINT('Ctrl Pts',(-12.1647537937635,11.0528727743264,
-11.6702307493278));
#240989=CARTESIAN_POINT('Ctrl Pts',(-12.4083892899694,10.7825645083947,
-11.6988808318197));
#240990=CARTESIAN_POINT('Ctrl Pts',(-12.6425838707844,10.5045714034696,
-11.7275151684321));
#240991=CARTESIAN_POINT('Ctrl Pts',(-12.7322594615962,10.3981248928842,
-11.7384795598552));
#240992=CARTESIAN_POINT('Ctrl Pts',(-12.8205504736821,10.290551209206,-11.7494416426151));
#240993=CARTESIAN_POINT('Ctrl Pts',(-12.9074296783753,10.1818702665558,
-11.7604022939186));
#240994=CARTESIAN_POINT('Ctrl Pts',(-13.1338761133498,9.89859865858332,
-11.7889707001495));
#240995=CARTESIAN_POINT('Ctrl Pts',(-13.3507343048673,9.60780708134101,
-11.8175293816135));
#240996=CARTESIAN_POINT('Ctrl Pts',(-13.5577912439643,9.31006147189462,
-11.846093871554));
#240997=CARTESIAN_POINT('Ctrl Pts',(-13.765389424322,9.01153756344624,-11.8747330283017));
#240998=CARTESIAN_POINT('Ctrl Pts',(-13.9631353123667,8.70602270649258,
-11.9033780239318));
#240999=CARTESIAN_POINT('Ctrl Pts',(-14.1507700855878,8.39405893268343,
-11.9320445143963));
#241000=CARTESIAN_POINT('Ctrl Pts',(-14.3376059439794,8.08342344403635,
-11.9605889481442));
#241001=CARTESIAN_POINT('Ctrl Pts',(-14.5144168281154,7.76639330572512,
-11.9891546940742));
#241002=CARTESIAN_POINT('Ctrl Pts',(-14.6808999212897,7.44348345035195,
-12.0177572095804));
#241003=CARTESIAN_POINT('Ctrl Pts',(-14.7696047220348,7.2714320195828,-12.0329970780283));
#241004=CARTESIAN_POINT('Ctrl Pts',(-14.8553767177883,7.09771108623767,
-12.0482473850943));
#241005=CARTESIAN_POINT('Ctrl Pts',(-14.9381642478115,6.92239697457846,
-12.0635104689671));
#241006=CARTESIAN_POINT('Ctrl Pts',(-15.0936799974164,6.59307074050254,
-12.0921820566941));
#241007=CARTESIAN_POINT('Ctrl Pts',(-15.2381689283831,6.25917900042898,
-12.1208069784056));
#241008=CARTESIAN_POINT('Ctrl Pts',(-15.3714607024268,5.92130645578033,
-12.1494007128181));
#241009=CARTESIAN_POINT('Ctrl Pts',(-15.5052275796409,5.58222960337682,
-12.1780963663022));
#241010=CARTESIAN_POINT('Ctrl Pts',(-15.6277175917789,5.23914299521943,
-12.206760609764));
#241011=CARTESIAN_POINT('Ctrl Pts',(-15.7387143135192,4.8926090146458,-12.2354090886093));
#241012=CARTESIAN_POINT('Ctrl Pts',(-15.8493489278496,4.54720554063282,
-12.2639641067983));
#241013=CARTESIAN_POINT('Ctrl Pts',(-15.9485653283719,4.19837661135784,
-12.292503463062));
#241014=CARTESIAN_POINT('Ctrl Pts',(-16.0361019002192,3.8466587657083,-12.3210426507587));
#241015=CARTESIAN_POINT('Ctrl Pts',(-16.1039404775213,3.57408653952755,
-12.3431597824883));
#241016=CARTESIAN_POINT('Ctrl Pts',(-16.1647634172408,3.29977879509685,
-12.3652768129904));
#241017=CARTESIAN_POINT('Ctrl Pts',(-16.2184280737031,3.02397988851181,
-12.3874009536951));
#241018=CARTESIAN_POINT('Ctrl Pts',(-16.2878525366783,2.66718656789726,
-12.416022334851));
#241019=CARTESIAN_POINT('Ctrl Pts',(-16.3452986925286,2.30789743108234,
-12.4446556155314));
#241020=CARTESIAN_POINT('Ctrl Pts',(-16.3907862422871,1.946709173391,-12.4733164095206));
#241021=CARTESIAN_POINT('Ctrl Pts',(-16.4361918945439,1.58617121267234,
-12.5019256015345));
#241022=CARTESIAN_POINT('Ctrl Pts',(-16.4696819370563,1.22374038381782,
-12.5305622078744));
#241023=CARTESIAN_POINT('Ctrl Pts',(-16.4912242685973,0.860012770990602,
-12.5592417587179));
#241024=CARTESIAN_POINT('Ctrl Pts',(-16.4942810845096,0.808400513860828,
-12.5633113324877));
#241025=CARTESIAN_POINT('Ctrl Pts',(-16.4970972476264,0.756762158632934,
-12.5673817709491));
#241026=CARTESIAN_POINT('Ctrl Pts',(-16.4996725821198,0.705099423206221,
-12.5714531184746));
#241027=CARTESIAN_POINT('Ctrl Pts',(-16.5132864607076,0.431996954602378,
-12.5929753056099));
#241028=CARTESIAN_POINT('Ctrl Pts',(-16.5201391442872,0.158869614056318,
-12.6144711997997));
#241029=CARTESIAN_POINT('Ctrl Pts',(-16.5202919776005,-0.114025767935875,
-12.635947347029));
#241030=CARTESIAN_POINT('Origin',(-5.51789585152283E-15,-0.11423583854134,
16.95));
#241031=CARTESIAN_POINT('',(-16.6283978184156,-0.114081589627004,-20.8108156498892));
#241032=CARTESIAN_POINT('',(-16.5641259001719,-0.11403164006298,-15.9304578737825));
#241033=CARTESIAN_POINT('',(-16.129,-0.114235838541338,16.95));
#241034=CARTESIAN_POINT('Ctrl Pts',(-16.5641259001719,-0.11403164006298,
-15.9304578737825));
#241035=CARTESIAN_POINT('Ctrl Pts',(-16.5639201809391,0.251246288868833,
-15.9020960587565));
#241036=CARTESIAN_POINT('Ctrl Pts',(-16.5517457744332,0.616116686047604,
-15.8737629079463));
#241037=CARTESIAN_POINT('Ctrl Pts',(-16.5276131387826,0.979976646968706,
-15.8454429724884));
#241038=CARTESIAN_POINT('Ctrl Pts',(-16.5035711466641,1.34246992948293,
-15.8172294082954));
#241039=CARTESIAN_POINT('Ctrl Pts',(-16.4676605739254,1.70396092884414,
-15.7890289603655));
#241040=CARTESIAN_POINT('Ctrl Pts',(-16.4198403596227,2.06385460646577,
-15.760826352704));
#241041=CARTESIAN_POINT('Ctrl Pts',(-16.3755435922896,2.39723091467991,
-15.7347017447744));
#241042=CARTESIAN_POINT('Ctrl Pts',(-16.321027055104,2.72923697883127,-15.7085752836455));
#241043=CARTESIAN_POINT('Ctrl Pts',(-16.2562185829621,3.05939424157104,
-15.6824348268677));
#241044=CARTESIAN_POINT('Ctrl Pts',(-16.1860523054248,3.41684605863671,
-15.6541333026286));
#241045=CARTESIAN_POINT('Ctrl Pts',(-16.1038223890373,3.77213139904784,
-15.6258153730146));
#241046=CARTESIAN_POINT('Ctrl Pts',(-16.0097639124144,4.12470135897315,
-15.5974656277085));
#241047=CARTESIAN_POINT('Ctrl Pts',(-15.9192467818816,4.46399689330794,
-15.5701832637092));
#241048=CARTESIAN_POINT('Ctrl Pts',(-15.8177745576354,4.80077800734232,
-15.5428714346658));
#241049=CARTESIAN_POINT('Ctrl Pts',(-15.7055158798961,5.13453531064314,
-15.5155164056697));
#241050=CARTESIAN_POINT('Ctrl Pts',(-15.5901691906664,5.4774736091983,-15.4874088945887));
#241051=CARTESIAN_POINT('Ctrl Pts',(-15.4638011844951,5.81613050097413,
-15.4593448913583));
#241052=CARTESIAN_POINT('Ctrl Pts',(-15.3267607332662,6.15000919567795,
-15.4313094803116));
#241053=CARTESIAN_POINT('Ctrl Pts',(-15.1885037779092,6.48685172191254,
-15.4030251997307));
#241054=CARTESIAN_POINT('Ctrl Pts',(-15.0393838756884,6.81883137116459,
-15.3747700212111));
#241055=CARTESIAN_POINT('Ctrl Pts',(-14.8797073666053,7.14542760242231,
-15.346528627773));
#241056=CARTESIAN_POINT('Ctrl Pts',(-14.7195561224128,7.47299483873556,
-15.3182032696924));
#241057=CARTESIAN_POINT('Ctrl Pts',(-14.5487851761286,7.79514713182065,
-15.2898917787843));
#241058=CARTESIAN_POINT('Ctrl Pts',(-14.3676548153548,8.11134087114604,
-15.2615787004802));
#241059=CARTESIAN_POINT('Ctrl Pts',(-14.1872612154487,8.4262484695245,-15.2333807876737));
#241060=CARTESIAN_POINT('Ctrl Pts',(-13.9965920319946,8.73524639337355,
-15.2051813003582));
#241061=CARTESIAN_POINT('Ctrl Pts',(-13.795859914807,9.03777167353279,-15.1769649712295));
#241062=CARTESIAN_POINT('Ctrl Pts',(-13.5976656488311,9.33647213402915,
-15.1491053804547));
#241063=CARTESIAN_POINT('Ctrl Pts',(-13.3896609841405,9.6288630167021,-15.1212293710347));
#241064=CARTESIAN_POINT('Ctrl Pts',(-13.1720115549567,9.91437018733847,
-15.0933222469143));
#241065=CARTESIAN_POINT('Ctrl Pts',(-13.0911620234032,10.0204266152725,
-15.082955677516));
#241066=CARTESIAN_POINT('Ctrl Pts',(-13.008981266461,10.1255328210388,-15.0725848146706));
#241067=CARTESIAN_POINT('Ctrl Pts',(-12.9254765038942,10.2296580362268,
-15.0622089050722));
#241068=CARTESIAN_POINT('Ctrl Pts',(-12.7936190433191,10.3940760410746,
-15.0458249163181));
#241069=CARTESIAN_POINT('Ctrl Pts',(-12.658460488349,10.5560483041068,-15.0294283441388));
#241070=CARTESIAN_POINT('Ctrl Pts',(-12.5200841677861,10.7154961238217,
-15.0130162226143));
#241071=CARTESIAN_POINT('Ctrl Pts',(-12.284491194276,10.9869644343934,-14.9850737213553));
#241072=CARTESIAN_POINT('Ctrl Pts',(-12.0403165608645,11.2502605603199,
-14.9571742162398));
#241073=CARTESIAN_POINT('Ctrl Pts',(-11.7881089644839,11.5051182712041,
-14.9293030545976));
#241074=CARTESIAN_POINT('Ctrl Pts',(-11.5330767698835,11.7628302602575,
-14.9011197499642));
#241075=CARTESIAN_POINT('Ctrl Pts',(-11.2698302976054,12.0119141473251,
-14.8729654272254));
#241076=CARTESIAN_POINT('Ctrl Pts',(-10.9988925895484,12.2520648042387,
-14.8448249353196));
#241077=CARTESIAN_POINT('Ctrl Pts',(-10.7259861519278,12.4939604810735,
-14.8164799646104));
#241078=CARTESIAN_POINT('Ctrl Pts',(-10.4452758769662,12.726793021102,-14.7881490264647));
#241079=CARTESIAN_POINT('Ctrl Pts',(-10.1572576845894,12.9502146531554,
-14.7598166365714));
#241080=CARTESIAN_POINT('Ctrl Pts',(-9.86981355815143,13.17319097046,-14.7315407176248));
#241081=CARTESIAN_POINT('Ctrl Pts',(-9.57509014477066,13.3867941968772,
-14.7032633527119));
#241082=CARTESIAN_POINT('Ctrl Pts',(-9.27354888678468,13.5906375780331,
-14.6749691493628));
#241083=CARTESIAN_POINT('Ctrl Pts',(-8.97565768483378,13.7920135032641,
-14.6470174378782));
#241084=CARTESIAN_POINT('Ctrl Pts',(-8.67111220924778,13.9838646877122,
-14.6190492931366));
#241085=CARTESIAN_POINT('Ctrl Pts',(-8.36033373896665,14.1657738380694,
-14.591049874352));
#241086=CARTESIAN_POINT('Ctrl Pts',(-8.06261775340454,14.340037074298,-14.564227313088));
#241087=CARTESIAN_POINT('Ctrl Pts',(-7.759181249024,14.5051764609333,-14.5373760515173));
#241088=CARTESIAN_POINT('Ctrl Pts',(-7.45037987790923,14.6607827398706,
-14.5104830421787));
#241089=CARTESIAN_POINT('Ctrl Pts',(-7.18770941603378,14.7931434642147,
-14.4876074987227));
#241090=CARTESIAN_POINT('Ctrl Pts',(-6.92183546927691,14.9182638134049,
-14.4647607702067));
#241091=CARTESIAN_POINT('Ctrl Pts',(-6.65302105692337,15.0359794760259,
-14.4419348180479));
#241092=CARTESIAN_POINT('Ctrl Pts',(-6.32364958563982,15.1802134873318,
-14.4139667586712));
#241093=CARTESIAN_POINT('Ctrl Pts',(-5.98986417434974,15.3133324841946,
-14.3860298908095));
#241094=CARTESIAN_POINT('Ctrl Pts',(-5.65227034299754,15.4353333522177,
-14.3581094269871));
#241095=CARTESIAN_POINT('Ctrl Pts',(-5.29963566908118,15.5627697338024,
-14.3289450207058));
#241096=CARTESIAN_POINT('Ctrl Pts',(-4.94284521915922,15.6780757006342,
-14.2997985127305));
#241097=CARTESIAN_POINT('Ctrl Pts',(-4.58256288889377,15.7811941877486,
-14.2706530491161));
#241098=CARTESIAN_POINT('Ctrl Pts',(-4.2323166223873,15.8814401950756,-14.2423194647045));
#241099=CARTESIAN_POINT('Ctrl Pts',(-3.87876963054353,15.9701681161113,
-14.2139868672778));
#241100=CARTESIAN_POINT('Ctrl Pts',(-3.52251647073819,16.047274549379,-14.1856397719032));
#241101=CARTESIAN_POINT('Ctrl Pts',(-3.15095103025472,16.1276951296678,
-14.1560742770032));
#241102=CARTESIAN_POINT('Ctrl Pts',(-2.776441174795,16.1954742731095,-14.1264930110904));
#241103=CARTESIAN_POINT('Ctrl Pts',(-2.39965412074809,16.2504345952992,
-14.0968784048296));
#241104=CARTESIAN_POINT('Ctrl Pts',(-2.04317334042443,16.3024329278602,
-14.0688598255407));
#241105=CARTESIAN_POINT('Ctrl Pts',(-1.68465363123803,16.3429565271568,
-14.0408114027009));
#241106=CARTESIAN_POINT('Ctrl Pts',(-1.32466242094781,16.3718029561445,
-14.0127182566857));
#241107=CARTESIAN_POINT('Ctrl Pts',(-1.30415618202103,16.3734461400559,
-14.011117982157));
#241108=CARTESIAN_POINT('Ctrl Pts',(-1.28364517034042,16.3750514198952,
-14.0095175625103));
#241109=CARTESIAN_POINT('Ctrl Pts',(-1.26312949159722,16.3766187531638,
-14.0079169949952));
#241110=CARTESIAN_POINT('Ctrl Pts',(-0.899411378095804,16.4044056719795,
-13.9795408732791));
#241111=CARTESIAN_POINT('Ctrl Pts',(-0.535391665817017,16.4201808317111,
-13.9512090876306));
#241112=CARTESIAN_POINT('Ctrl Pts',(-0.171667982382389,16.4239108467858,
-13.9229062964081));
#241113=CARTESIAN_POINT('Ctrl Pts',(0.192820154969041,16.4276487013958,
-13.8945440199759));
#241114=CARTESIAN_POINT('Ctrl Pts',(0.557011591843967,16.4192908252837,
-13.8662108599755));
#241115=CARTESIAN_POINT('Ctrl Pts',(0.920315298777356,16.3987525527996,
-13.8378913772647));
#241116=CARTESIAN_POINT('Ctrl Pts',(0.989932512568481,16.3948169548986,
-13.8324647233531));
#241117=CARTESIAN_POINT('Ctrl Pts',(1.05951714535268,16.3904339493503,-13.8270385716594));
#241118=CARTESIAN_POINT('Ctrl Pts',(1.12906505456565,16.3856027221132,-13.8216128135479));
#241119=CARTESIAN_POINT('Ctrl Pts',(1.49123296769971,16.3604443024549,-13.7933583985026));
#241120=CARTESIAN_POINT('Ctrl Pts',(1.85240530394282,16.3231354248342,-13.7651146565176));
#241121=CARTESIAN_POINT('Ctrl Pts',(2.2120218103274,16.2739084660775,-13.7368662463639));
#241122=CARTESIAN_POINT('Ctrl Pts',(2.5726856526168,16.2245381402605,-13.708535566421));
#241123=CARTESIAN_POINT('Ctrl Pts',(2.93178514791349,16.1631800615248,-13.6802001910793));
#241124=CARTESIAN_POINT('Ctrl Pts',(3.28874678075703,16.0900167444967,-13.6518446441171));
#241125=CARTESIAN_POINT('Ctrl Pts',(3.64421244684013,16.0171600427469,-13.6236079305302));
#241126=CARTESIAN_POINT('Ctrl Pts',(3.99755867294948,15.9325966429531,-13.5953512140401));
#241127=CARTESIAN_POINT('Ctrl Pts',(4.34820264208754,15.8364581035063,-13.5670592116271));
#241128=CARTESIAN_POINT('Ctrl Pts',(4.60301495664096,15.7665944072493,-13.5464994665503));
#241129=CARTESIAN_POINT('Ctrl Pts',(4.85639992519066,15.6906169774127,-13.5259210873132));
#241130=CARTESIAN_POINT('Ctrl Pts',(5.10812591085721,15.6085609474807,-13.5053182086862));
#241131=CARTESIAN_POINT('Ctrl Pts',(5.45468253044531,15.4955926328477,-13.4769537791981));
#241132=CARTESIAN_POINT('Ctrl Pts',(5.79698536047159,15.3714669460093,-13.4486336468031));
#241133=CARTESIAN_POINT('Ctrl Pts',(6.13448885305109,15.236450194022,-13.4203424907157));
#241134=CARTESIAN_POINT('Ctrl Pts',(6.47310965433128,15.1009864677217,-13.391957676472));
#241135=CARTESIAN_POINT('Ctrl Pts',(6.8068998463505,14.9545592783604,-13.3636020307063));
#241136=CARTESIAN_POINT('Ctrl Pts',(7.13529856905545,14.7973859392694,-13.3352600794043));
#241137=CARTESIAN_POINT('Ctrl Pts',(7.46261550883789,14.6407303471192,-13.3070114897287));
#241138=CARTESIAN_POINT('Ctrl Pts',(7.78457697785651,14.4733990747268,-13.2787765044427));
#241139=CARTESIAN_POINT('Ctrl Pts',(8.10060966972064,14.2955590074193,-13.2505398013898));
#241140=CARTESIAN_POINT('Ctrl Pts',(8.28450571409058,14.1920757737215,-13.2341091657905));
#241141=CARTESIAN_POINT('Ctrl Pts',(8.46639392630255,14.0850334278725,-13.2176779485532));
#241142=CARTESIAN_POINT('Ctrl Pts',(8.64615743992047,13.974457707801,-13.2012431307447));
#241143=CARTESIAN_POINT('Ctrl Pts',(8.95588339079,13.7839397914956,-13.1729265415178));
#241144=CARTESIAN_POINT('Ctrl Pts',(9.25930387220602,13.5829348113008,-13.1445992636561));
#241145=CARTESIAN_POINT('Ctrl Pts',(9.55599621896759,13.371866406667,-13.1162458554931));
#241146=CARTESIAN_POINT('Ctrl Pts',(9.85219641782526,13.161148118489,-13.0879394794513));
#241147=CARTESIAN_POINT('Ctrl Pts',(10.1416911920803,12.9403993512267,-13.0596070597252));
#241148=CARTESIAN_POINT('Ctrl Pts',(10.4240235629619,12.7100048816124,-13.0312332308017));
#241149=CARTESIAN_POINT('Ctrl Pts',(10.5186586026875,12.6327789166392,-13.0217226018259));
#241150=CARTESIAN_POINT('Ctrl Pts',(10.6124885986318,12.5544689547006,-13.0122073204201));
#241151=CARTESIAN_POINT('Ctrl Pts',(10.7054952995285,12.4750886840033,-13.0026868079137));
#241152=CARTESIAN_POINT('Ctrl Pts',(10.9806013837909,12.2402884467228,-12.9745259239067));
#241153=CARTESIAN_POINT('Ctrl Pts',(11.2476322396082,11.9968730484967,-12.9464087011015));
#241154=CARTESIAN_POINT('Ctrl Pts',(11.5062421990786,11.7453393552172,-12.918320148034));
#241155=CARTESIAN_POINT('Ctrl Pts',(11.7676082356532,11.4911249985387,-12.8899322475703));
#241156=CARTESIAN_POINT('Ctrl Pts',(12.0203733775481,11.2286180382142,-12.8615736311839));
#241157=CARTESIAN_POINT('Ctrl Pts',(12.2641516520558,10.9582868829553,-12.8332288224165));
#241158=CARTESIAN_POINT('Ctrl Pts',(12.5079171303979,10.6879699176493,-12.8048855014965));
#241159=CARTESIAN_POINT('Ctrl Pts',(12.7426970880251,10.4098291552943,-12.776555986746));
#241160=CARTESIAN_POINT('Ctrl Pts',(12.9680703191936,10.1242945934227,-12.7482248035794));
#241161=CARTESIAN_POINT('Ctrl Pts',(13.1913363421323,9.84142973981925,-12.7201585130179));
#241162=CARTESIAN_POINT('Ctrl Pts',(13.4053710526931,9.55130825122548,-12.6920905850926));
#241163=CARTESIAN_POINT('Ctrl Pts',(13.6097249171136,9.25431714748303,-12.6640059746819));
#241164=CARTESIAN_POINT('Ctrl Pts',(13.8113210126692,8.9613339582538,-12.6363003679391));
#241165=CARTESIAN_POINT('Ctrl Pts',(14.0034960675867,8.66166488592069,-12.6085785259343));
#241166=CARTESIAN_POINT('Ctrl Pts',(14.1857748685079,8.35565767781204,-12.5808260039488));
#241167=CARTESIAN_POINT('Ctrl Pts',(14.3624618593794,8.05903792547404,-12.5539248526688));
#241168=CARTESIAN_POINT('Ctrl Pts',(14.5298501885032,7.75646230076268,-12.5269948748872));
#241169=CARTESIAN_POINT('Ctrl Pts',(14.6877463712263,7.44840032667466,-12.5000229144288));
#241170=CARTESIAN_POINT('Ctrl Pts',(14.8517888192611,7.12834673510373,-12.4720010436934));
#241171=CARTESIAN_POINT('Ctrl Pts',(15.0050671558061,6.80338456498808,-12.4440224017739));
#241172=CARTESIAN_POINT('Ctrl Pts',(15.1475201758467,6.47412007952661,-12.4160722199412));
#241173=CARTESIAN_POINT('Ctrl Pts',(15.2914706529932,6.14139438669068,-12.387828227571));
#241174=CARTESIAN_POINT('Ctrl Pts',(15.4243672519478,5.80427495517311,-12.3596132967744));
#241175=CARTESIAN_POINT('Ctrl Pts',(15.5461027220353,5.46335738585272,-12.331412187614));
#241176=CARTESIAN_POINT('Ctrl Pts',(15.6685521328105,5.12044044097078,-12.3030456877153));
#241177=CARTESIAN_POINT('Ctrl Pts',(15.7797093246686,4.77368013962927,-12.2746931720477));
#241178=CARTESIAN_POINT('Ctrl Pts',(15.8794175537009,4.42366030945538,-12.2463391304014));
#241179=CARTESIAN_POINT('Ctrl Pts',(15.9788478193623,4.07461625322532,-12.2180641332338));
#241180=CARTESIAN_POINT('Ctrl Pts',(16.0668930130568,3.72233025531117,-12.1897876185836));
#241181=CARTESIAN_POINT('Ctrl Pts',(16.1433479647236,3.36736744226653,-12.1614942050364));
#241182=CARTESIAN_POINT('Ctrl Pts',(16.218794624301,3.01708589823816,-12.1335739265763));
#241183=CARTESIAN_POINT('Ctrl Pts',(16.2829547901556,2.6641971387464,-12.1056371920062));
#241184=CARTESIAN_POINT('Ctrl Pts',(16.3355814245569,2.30923891735694,-12.0776692199394));
#241185=CARTESIAN_POINT('Ctrl Pts',(16.3859124222427,1.96976439799044,-12.0509212442542));
#241186=CARTESIAN_POINT('Ctrl Pts',(16.4256939673462,1.62839659444053,-12.0241446968639));
#241187=CARTESIAN_POINT('Ctrl Pts',(16.454665385677,1.28560798887464,-11.9973266471192));
#241188=CARTESIAN_POINT('Ctrl Pts',(16.4679850087305,1.12801076801957,-11.9849970362748));
#241189=CARTESIAN_POINT('Ctrl Pts',(16.4790005269115,0.970332483380255,
-11.9726757940421));
#241190=CARTESIAN_POINT('Ctrl Pts',(16.4877026941218,0.812620598943176,
-11.9603616625323));
#241191=CARTESIAN_POINT('Ctrl Pts',(16.5074465989993,0.454796120382641,
-11.9324227554415));
#241192=CARTESIAN_POINT('Ctrl Pts',(16.5152856895745,0.0967993931148176,
-11.9045204520876));
#241193=CARTESIAN_POINT('Ctrl Pts',(16.5114416333518,-0.260804310140832,
-11.8766400608263));
#241194=CARTESIAN_POINT('Ctrl Pts',(16.5075548701236,-0.62238094783936,
-11.8484499217471));
#241195=CARTESIAN_POINT('Ctrl Pts',(16.4917238999141,-0.983556316843012,
-11.8202821843475));
#241196=CARTESIAN_POINT('Ctrl Pts',(16.4641250895604,-1.34375319800309,
-11.7921216613078));
#241197=CARTESIAN_POINT('Ctrl Pts',(16.4363291719158,-1.70652256074972,
-11.7637600192946));
#241198=CARTESIAN_POINT('Ctrl Pts',(16.3965966742952,-2.06829998019936,
-11.7354056950582));
#241199=CARTESIAN_POINT('Ctrl Pts',(16.3450551345523,-2.4284945503815,-11.7070431729884));
#241200=CARTESIAN_POINT('Ctrl Pts',(16.2936036932346,-2.78805947380194,
-11.6787302307059));
#241201=CARTESIAN_POINT('Ctrl Pts',(16.2303843410544,-3.146047646988,-11.6504091192258));
#241202=CARTESIAN_POINT('Ctrl Pts',(16.1554730736295,-3.50186146963179,
-11.6220644036012));
#241203=CARTESIAN_POINT('Ctrl Pts',(16.0813362661243,-3.85399675960638,
-11.5940127259526));
#241204=CARTESIAN_POINT('Ctrl Pts',(15.9957478696918,-4.20400295015859,
-11.5659379296922));
#241205=CARTESIAN_POINT('Ctrl Pts',(15.8987339655871,-4.55128307888019,
-11.5378250531144));
#241206=CARTESIAN_POINT('Ctrl Pts',(15.8490472302071,-4.72914640700591,
-11.5234267349333));
#241207=CARTESIAN_POINT('Ctrl Pts',(15.7963627282143,-4.90629432971394,
-11.5090184279388));
#241208=CARTESIAN_POINT('Ctrl Pts',(15.7406792695084,-5.08264414078825,
-11.4945981220548));
#241209=CARTESIAN_POINT('Ctrl Pts',(15.6308145231934,-5.43058637905179,
-11.4661465264726));
#241210=CARTESIAN_POINT('Ctrl Pts',(15.5096311584095,-5.77430527859204,
-11.4377394907927));
#241211=CARTESIAN_POINT('Ctrl Pts',(15.3773028865261,-6.11322723436098,
-11.4093615601382));
#241212=CARTESIAN_POINT('Ctrl Pts',(15.2691801402605,-6.39015348833431,
-11.386174528735));
#241213=CARTESIAN_POINT('Ctrl Pts',(15.1536158265513,-6.66387732972097,
-11.3630069283966));
#241214=CARTESIAN_POINT('Ctrl Pts',(15.0306792662448,-6.93408140382732,
-11.3398503282365));
#241215=CARTESIAN_POINT('Ctrl Pts',(14.8768169664855,-7.27225761554756,
-11.3108684879577));
#241216=CARTESIAN_POINT('Ctrl Pts',(14.7114084183449,-7.60492153084402,
-11.2819038783627));
#241217=CARTESIAN_POINT('Ctrl Pts',(14.5349121861395,-7.93160285756989,
-11.2529399706538));
#241218=CARTESIAN_POINT('Ctrl Pts',(14.3621591055851,-8.25135589051746,
-11.2245903327093));
#241219=CARTESIAN_POINT('Ctrl Pts',(14.1787831050167,-8.56537778599722,
-11.1962413671932));
#241220=CARTESIAN_POINT('Ctrl Pts',(13.9851668255331,-8.8732026705515,-11.1678775742261));
#241221=CARTESIAN_POINT('Ctrl Pts',(13.7852577341308,-9.19103231352577,
-11.1385919165535));
#241222=CARTESIAN_POINT('Ctrl Pts',(13.5744317429355,-9.50225628032958,
-11.1092904519428));
#241223=CARTESIAN_POINT('Ctrl Pts',(13.3530637491203,-9.80632639938137,
-11.0799561189245));
#241224=CARTESIAN_POINT('Ctrl Pts',(13.1316957553051,-10.1103965184332,
-11.0506217859062));
#241225=CARTESIAN_POINT('Ctrl Pts',(12.8997853465608,-10.4073133455531,
-11.0212545844805));
#241226=CARTESIAN_POINT('Ctrl Pts',(12.6576665646467,-10.6964845922003,
-10.9918374525335));
#241227=CARTESIAN_POINT('Ctrl Pts',(12.4239774374611,-10.9755879963309,
-10.9634445131891));
#241228=CARTESIAN_POINT('Ctrl Pts',(12.1815274893099,-11.246580530829,-10.9350959477428));
#241229=CARTESIAN_POINT('Ctrl Pts',(11.9307520778612,-11.509043059195,-10.9067763985742));
#241230=CARTESIAN_POINT('Ctrl Pts',(11.6792086327471,-11.772309414605,-10.8783701169505));
#241231=CARTESIAN_POINT('Ctrl Pts',(11.4192882953424,-12.0269938975777,
-10.8499930296094));
#241232=CARTESIAN_POINT('Ctrl Pts',(11.1513863321107,-12.2726451506025,
-10.8216296368287));
#241233=CARTESIAN_POINT('Ctrl Pts',(10.8842868070744,-12.5175606122736,
-10.7933512000127));
#241234=CARTESIAN_POINT('Ctrl Pts',(10.6092530143618,-12.7534973070358,
-10.7650863758419));
#241235=CARTESIAN_POINT('Ctrl Pts',(10.3266385125215,-12.9799731352786,
-10.7368198028966));
#241236=CARTESIAN_POINT('Ctrl Pts',(10.2682250032781,-13.0267833583929,
-10.7309773931502));
#241237=CARTESIAN_POINT('Ctrl Pts',(10.209487522166,-13.0731892756782,-10.7251349086932));
#241238=CARTESIAN_POINT('Ctrl Pts',(10.1504290100624,-13.1191864179287,
-10.7192922138825));
#241239=CARTESIAN_POINT('Ctrl Pts',(9.86411906599195,-13.3421761065619,
-10.6909673955813));
#241240=CARTESIAN_POINT('Ctrl Pts',(9.570266440053,-13.5555622225666,-10.6626376335585));
#241241=CARTESIAN_POINT('Ctrl Pts',(9.26942296372544,-13.759109854925,-10.6342874728241));
#241242=CARTESIAN_POINT('Ctrl Pts',(8.96886230317394,-13.9624661370094,
-10.6059639633996));
#241243=CARTESIAN_POINT('Ctrl Pts',(8.66132340149618,-14.1560026642958,
-10.5776200935982));
#241244=CARTESIAN_POINT('Ctrl Pts',(8.34733308222009,-14.3394390102799,
-10.5492404514145));
#241245=CARTESIAN_POINT('Ctrl Pts',(8.12555026723262,-14.4690067921057,
-10.5291948750211));
#241246=CARTESIAN_POINT('Ctrl Pts',(7.90054826613349,-14.593534526412,-10.5091314513733));
#241247=CARTESIAN_POINT('Ctrl Pts',(7.67250783910473,-14.7129084811865,
-10.4890447491235));
#241248=CARTESIAN_POINT('Ctrl Pts',(7.35221664413287,-14.8805736058375,
-10.4608322345688));
#241249=CARTESIAN_POINT('Ctrl Pts',(7.02695251468814,-15.0375397074807,
-10.4326635293154));
#241250=CARTESIAN_POINT('Ctrl Pts',(6.69729912331357,-15.1836532557401,
-10.4045235684862));
#241251=CARTESIAN_POINT('Ctrl Pts',(6.36445284799027,-15.331181998307,-10.3761110558447));
#241252=CARTESIAN_POINT('Ctrl Pts',(6.02713138355895,-15.4676472326831,
-10.3477278471376));
#241253=CARTESIAN_POINT('Ctrl Pts',(5.68590520804793,-15.5928474842679,
-10.3193584349348));
#241254=CARTESIAN_POINT('Ctrl Pts',(5.34478565873168,-15.7180086133371,
-10.2909978875926));
#241255=CARTESIAN_POINT('Ctrl Pts',(4.99976329973374,-15.8319120259864,
-10.2626511281338));
#241256=CARTESIAN_POINT('Ctrl Pts',(4.65138573993608,-15.9343094487491,
-10.2343026630978));
#241257=CARTESIAN_POINT('Ctrl Pts',(4.30601194733538,-16.0358239845093,
-10.2061986230741));
#241258=CARTESIAN_POINT('Ctrl Pts',(3.95734002592937,-16.1260302478321,
-10.1780929067572));
#241259=CARTESIAN_POINT('Ctrl Pts',(3.60588963614505,-16.2046373617941,
-10.1499704174561));
#241260=CARTESIAN_POINT('Ctrl Pts',(3.39235148674038,-16.2523983492148,
-10.1328834416081));
#241261=CARTESIAN_POINT('Ctrl Pts',(3.17778738335743,-16.2958763526152,
-10.1157902737171));
#241262=CARTESIAN_POINT('Ctrl Pts',(2.96231260987853,-16.3349967823104,
-10.0986875274575));
#241263=CARTESIAN_POINT('Ctrl Pts',(2.60494058683805,-16.3998793060353,
-10.0703220583511));
#241264=CARTESIAN_POINT('Ctrl Pts',(2.24506322779876,-16.4527779700593,
-10.0419302417527));
#241265=CARTESIAN_POINT('Ctrl Pts',(1.88327519164957,-16.4936862083099,
-10.0134966281865));
#241266=CARTESIAN_POINT('Ctrl Pts',(1.7676432970744,-16.5067609830952,-10.0044088964824));
#241267=CARTESIAN_POINT('Ctrl Pts',(1.65181625259455,-16.5186105150771,
-9.99531689513006));
#241268=CARTESIAN_POINT('Ctrl Pts',(1.53581360507166,-16.5292334726199,
-9.98622011970687));
#241269=CARTESIAN_POINT('Ctrl Pts',(1.17750175609803,-16.5620459268183,
-9.95812177461578));
#241270=CARTESIAN_POINT('Ctrl Pts',(0.818650876435083,-16.5830556968843,
-9.93006688255369));
#241271=CARTESIAN_POINT('Ctrl Pts',(0.459850712966504,-16.5924136129586,
-9.90204056259382));
#241272=CARTESIAN_POINT('Ctrl Pts',(0.0975381009186228,-16.601863137684,
-9.87373988097599));
#241273=CARTESIAN_POINT('Ctrl Pts',(-0.26472334819604,-16.5994315921877,
-9.84546833360835));
#241274=CARTESIAN_POINT('Ctrl Pts',(-0.626337813132117,-16.5852222928482,
-9.81721059769063));
#241275=CARTESIAN_POINT('Ctrl Pts',(-0.989558805202784,-16.5709498665402,
-9.78882732249304));
#241276=CARTESIAN_POINT('Ctrl Pts',(-1.35212763088896,-16.5447947980674,
-9.76045798173722));
#241277=CARTESIAN_POINT('Ctrl Pts',(-1.71344339909803,-16.5068094839347,
-9.73208704692918));
#241278=CARTESIAN_POINT('Ctrl Pts',(-2.07346880847841,-16.4689598258951,
-9.70381743259877));
#241279=CARTESIAN_POINT('Ctrl Pts',(-2.43225066777741,-16.4193642031414,
-9.67554623558109));
#241280=CARTESIAN_POINT('Ctrl Pts',(-2.78918874204716,-16.3580232920296,
-9.64725809260114));
#241281=CARTESIAN_POINT('Ctrl Pts',(-3.14104854223033,-16.2975550980131,
-9.61937241423286));
#241282=CARTESIAN_POINT('Ctrl Pts',(-3.49111716431267,-16.2256733052725,
-9.59147026866243));
#241283=CARTESIAN_POINT('Ctrl Pts',(-3.83880598519924,-16.142330430838,
-9.56353693853451));
#241284=CARTESIAN_POINT('Ctrl Pts',(-4.17103972932408,-16.0626922211627,
-9.53684526972961));
#241285=CARTESIAN_POINT('Ctrl Pts',(-4.5011008600529,-15.9725888663204,
-9.51012512710944));
#241286=CARTESIAN_POINT('Ctrl Pts',(-4.82845740504173,-15.871938434197,
-9.48336366951955));
#241287=CARTESIAN_POINT('Ctrl Pts',(-4.85018096109212,-15.8652592174922,
-9.48158776482834));
#241288=CARTESIAN_POINT('Ctrl Pts',(-4.87188825010544,-15.8585348770615,
-9.47981203370656));
#241289=CARTESIAN_POINT('Ctrl Pts',(-4.89357913034173,-15.8517654377675,
-9.47803647239769));
#241290=CARTESIAN_POINT('Ctrl Pts',(-5.23451227491683,-15.7453646739269,
-9.45012853625926));
#241291=CARTESIAN_POINT('Ctrl Pts',(-5.57139210682103,-15.627826659497,
-9.42226255236787));
#241292=CARTESIAN_POINT('Ctrl Pts',(-5.90377385840973,-15.4995674183473,
-9.39442393353599));
#241293=CARTESIAN_POINT('Ctrl Pts',(-6.24016573127631,-15.3697607543635,
-9.36624944717471));
#241294=CARTESIAN_POINT('Ctrl Pts',(-6.57195082112038,-15.2289724046045,
-9.33810299016536));
#241295=CARTESIAN_POINT('Ctrl Pts',(-6.89865794866053,-15.077581089097,
-9.30996944040689));
#241296=CARTESIAN_POINT('Ctrl Pts',(-7.22832367600946,-14.9248188016108,
-9.28158111838322));
#241297=CARTESIAN_POINT('Ctrl Pts',(-7.55281957288066,-14.7612604085724,
-9.25320593844109));
#241298=CARTESIAN_POINT('Ctrl Pts',(-7.87164366472167,-14.5872451549518,
-9.22482836335666));
#241299=CARTESIAN_POINT('Ctrl Pts',(-8.19017908217767,-14.4133874607743,
-9.19647648231244));
#241300=CARTESIAN_POINT('Ctrl Pts',(-8.50305345665762,-14.2290915249084,
-9.1681222104612));
#241301=CARTESIAN_POINT('Ctrl Pts',(-8.80974082634914,-14.0346503275485,
-9.13975005218211));
#241302=CARTESIAN_POINT('Ctrl Pts',(-9.11324670983919,-13.8422262070151,
-9.11167221847909));
#241303=CARTESIAN_POINT('Ctrl Pts',(-9.41069371926916,-13.6398658686556,
-9.08357686751984));
#241304=CARTESIAN_POINT('Ctrl Pts',(-9.70154042206398,-13.4278138616002,
-9.05544898039611));
#241305=CARTESIAN_POINT('Ctrl Pts',(-9.95965173758612,-13.2396287387357,
-9.03048694411171));
#241306=CARTESIAN_POINT('Ctrl Pts',(-10.2125646763257,-13.0438101350854,
-9.00549928351139));
#241307=CARTESIAN_POINT('Ctrl Pts',(-10.4598753939877,-12.840505771388,
-8.9804755011919));
#241308=CARTESIAN_POINT('Ctrl Pts',(-10.7412105549099,-12.6092312580241,
-8.95200900409751));
#241309=CARTESIAN_POINT('Ctrl Pts',(-11.0143923723244,-12.3690133310455,
-8.92358710118869));
#241310=CARTESIAN_POINT('Ctrl Pts',(-11.2789438344431,-12.1202100690469,
-8.89519432263129));
#241311=CARTESIAN_POINT('Ctrl Pts',(-11.396565589466,-12.0095900932686,
-8.88257065985826));
#241312=CARTESIAN_POINT('Ctrl Pts',(-11.5124810104524,-11.8972723836707,
-8.86995275427677));
#241313=CARTESIAN_POINT('Ctrl Pts',(-11.6266464814092,-11.7832855712535,
-8.8573392462292));
#241314=CARTESIAN_POINT('Ctrl Pts',(-11.8810090600969,-11.5293210467802,
-8.82923613934071));
#241315=CARTESIAN_POINT('Ctrl Pts',(-12.126687151696,-11.2670736347441,
-8.80115486210399));
#241316=CARTESIAN_POINT('Ctrl Pts',(-12.3634372816751,-10.9970937183153,
-8.7730803763068));
#241317=CARTESIAN_POINT('Ctrl Pts',(-12.6026404168648,-10.7243164976491,
-8.74471500636118));
#241318=CARTESIAN_POINT('Ctrl Pts',(-12.832729983175,-10.4436452747899,
-8.71635656931943));
#241319=CARTESIAN_POINT('Ctrl Pts',(-13.0534167595403,-10.1556108346208,
-8.68798955410958));
#241320=CARTESIAN_POINT('Ctrl Pts',(-13.274166955963,-9.86749362029985,
-8.65961438690366));
#241321=CARTESIAN_POINT('Ctrl Pts',(-13.4855092657028,-9.57200846008915,
-8.6312306365987));
#241322=CARTESIAN_POINT('Ctrl Pts',(-13.6871113601512,-9.26965696599112,
-8.60282277818265));
#241323=CARTESIAN_POINT('Ctrl Pts',(-13.8871971877361,-8.96957948374228,
-8.57462857773724));
#241324=CARTESIAN_POINT('Ctrl Pts',(-14.0776890123757,-8.6627380541705,
-8.54641063045488));
#241325=CARTESIAN_POINT('Ctrl Pts',(-14.2582156675056,-8.34960142510194,
-8.51815375843958));
#241326=CARTESIAN_POINT('Ctrl Pts',(-14.3446123536306,-8.19974008170976,
-8.50463054714082));
#241327=CARTESIAN_POINT('Ctrl Pts',(-14.4287259094412,-8.04843661304483,
-8.49109842050978));
#241328=CARTESIAN_POINT('Ctrl Pts',(-14.5105115963102,-7.8957411447924,
-8.4775557147872));
#241329=CARTESIAN_POINT('Ctrl Pts',(-14.6821459982402,-7.57529637781399,
-8.44913516485735));
#241330=CARTESIAN_POINT('Ctrl Pts',(-14.8429808183972,-7.24975026312925,
-8.42075906279052));
#241331=CARTESIAN_POINT('Ctrl Pts',(-14.9927728004071,-6.91965308463223,
-8.39241201537965));
#241332=CARTESIAN_POINT('Ctrl Pts',(-15.1429163064459,-6.5887812512536,
-8.36399844459298));
#241333=CARTESIAN_POINT('Ctrl Pts',(-15.2819653873651,-6.25333647090512,
-8.33561406499022));
#241334=CARTESIAN_POINT('Ctrl Pts',(-15.4096324663118,-5.91384270391157,
-8.30724337417406));
#241335=CARTESIAN_POINT('Ctrl Pts',(-15.5156317704422,-5.63196813331085,
-8.28368778326507));
#241336=CARTESIAN_POINT('Ctrl Pts',(-15.6137840597368,-5.34730166295793,
-8.26014162889366));
#241337=CARTESIAN_POINT('Ctrl Pts',(-15.703900230545,-5.06013112657264,
-8.23659603775169));
#241338=CARTESIAN_POINT('Ctrl Pts',(-15.8123368754928,-4.71457927706332,
-8.20826366539444));
#241339=CARTESIAN_POINT('Ctrl Pts',(-15.9091392335604,-4.36540171846253,
-8.17993210856678));
#241340=CARTESIAN_POINT('Ctrl Pts',(-15.9942946992099,-4.01319981966971,
-8.15158590689478));
#241341=CARTESIAN_POINT('Ctrl Pts',(-16.0827427337452,-3.64737989877289,
-8.12214368841464));
#241342=CARTESIAN_POINT('Ctrl Pts',(-16.1586262151104,-3.27829663498884,
-8.09268567070293));
#241343=CARTESIAN_POINT('Ctrl Pts',(-16.221872346751,-2.90661515179463,
-8.06319452916706));
#241344=CARTESIAN_POINT('Ctrl Pts',(-16.2851184783915,-2.53493366860042,
-8.03370338763119));
#241345=CARTESIAN_POINT('Ctrl Pts',(-16.335727325807,-2.1606532626503,-8.00417912227141));
#241346=CARTESIAN_POINT('Ctrl Pts',(-16.3735654250286,-1.78444055446875,
-7.97460440783932));
#241347=CARTESIAN_POINT('Ctrl Pts',(-16.4098156311057,-1.42401578470047,
-7.94627080982857));
#241348=CARTESIAN_POINT('Ctrl Pts',(-16.4342282002711,-1.06297044283788,
-7.91798138620835));
#241349=CARTESIAN_POINT('Ctrl Pts',(-16.4468595010784,-0.701908255936481,
-7.88972088624929));
#241350=CARTESIAN_POINT('Ctrl Pts',(-16.4537164536896,-0.505904190873429,
-7.87437955981401));
#241351=CARTESIAN_POINT('Ctrl Pts',(-16.4571007086839,-0.309894862055925,
-7.85904675689738));
#241352=CARTESIAN_POINT('Ctrl Pts',(-16.4570150713095,-0.113975267534651,
-7.84372003771195));
#241353=CARTESIAN_POINT('Ctrl Pts',(-16.5202919776005,-0.114025767935875,
-12.635947347029));
#241354=CARTESIAN_POINT('Ctrl Pts',(-16.5204953972221,-0.477247594995398,
-12.6645319472178));
#241355=CARTESIAN_POINT('Ctrl Pts',(-16.5088316049885,-0.840058496207249,
-12.6930815659261));
#241356=CARTESIAN_POINT('Ctrl Pts',(-16.4853997154709,-1.20186255092126,
-12.7216116386789));
#241357=CARTESIAN_POINT('Ctrl Pts',(-16.4618547419606,-1.56541269815852,
-12.7502793996254));
#241358=CARTESIAN_POINT('Ctrl Pts',(-16.426427812274,-1.92794683656118,
-12.7789274255004));
#241359=CARTESIAN_POINT('Ctrl Pts',(-16.3791672101441,-2.2888634851969,
-12.8075713769691));
#241360=CARTESIAN_POINT('Ctrl Pts',(-16.3320510911948,-2.64867675420949,
-12.8361277593204));
#241361=CARTESIAN_POINT('Ctrl Pts',(-16.2731734881297,-3.00688298345288,
-12.8646800921399));
#241362=CARTESIAN_POINT('Ctrl Pts',(-16.2025309177151,-3.36288061554464,
-12.8932438934748));
#241363=CARTESIAN_POINT('Ctrl Pts',(-16.1327111745897,-3.71473167475723,
-12.9214749906755));
#241364=CARTESIAN_POINT('Ctrl Pts',(-16.0513988233883,-4.06442581577127,
-12.9497172907838));
#241365=CARTESIAN_POINT('Ctrl Pts',(-15.9585416706827,-4.41136863446364,
-12.977985776438));
#241366=CARTESIAN_POINT('Ctrl Pts',(-15.9186341721788,-4.56047529576548,
-12.9901348087536));
#241367=CARTESIAN_POINT('Ctrl Pts',(-15.8765936853946,-4.70907355590015,
-13.0022886776733));
#241368=CARTESIAN_POINT('Ctrl Pts',(-15.8324133236832,-4.85711507391232,
-13.0144485725675));
#241369=CARTESIAN_POINT('Ctrl Pts',(-15.7537959001124,-5.12054982810662,
-13.036086684399));
#241370=CARTESIAN_POINT('Ctrl Pts',(-15.6684033345026,-5.38222218812624,
-13.0577438774498));
#241371=CARTESIAN_POINT('Ctrl Pts',(-15.576343174461,-5.64190047238873,
-13.0794268535782));
#241372=CARTESIAN_POINT('Ctrl Pts',(-15.4562623697838,-5.98061786455221,
-13.1077095463318));
#241373=CARTESIAN_POINT('Ctrl Pts',(-15.3252187915108,-6.31487270844942,
-13.1359468381639));
#241374=CARTESIAN_POINT('Ctrl Pts',(-15.1836202421037,-6.64421130800945,
-13.1641535826877));
#241375=CARTESIAN_POINT('Ctrl Pts',(-15.0404672422179,-6.97716534392749,
-13.1926699771883));
#241376=CARTESIAN_POINT('Ctrl Pts',(-14.8865260505285,-7.30509510197331,
-13.2211551500098));
#241377=CARTESIAN_POINT('Ctrl Pts',(-14.7221658608001,-7.62752052383967,
-13.2496244499049));
#241378=CARTESIAN_POINT('Ctrl Pts',(-14.5566843547458,-7.95214563219955,
-13.278287976217));
#241379=CARTESIAN_POINT('Ctrl Pts',(-14.380640955934,-8.2711915622888,-13.3069354122833));
#241380=CARTESIAN_POINT('Ctrl Pts',(-14.1943633361622,-8.58414932276464,
-13.3355824237271));
#241381=CARTESIAN_POINT('Ctrl Pts',(-14.0085043916087,-8.89640368334268,
-13.3641650485109));
#241382=CARTESIAN_POINT('Ctrl Pts',(-13.8124568687507,-9.20259770239123,
-13.392747250579));
#241383=CARTESIAN_POINT('Ctrl Pts',(-13.606501782181,-9.50219938360733,
-13.4213445907394));
#241384=CARTESIAN_POINT('Ctrl Pts',(-13.4031138212735,-9.79806668187075,
-13.4495854795635));
#241385=CARTESIAN_POINT('Ctrl Pts',(-13.1900633887104,-10.0875053748655,
-13.4778411314556));
#241386=CARTESIAN_POINT('Ctrl Pts',(-12.9675827614232,-10.3699706496931,
-13.5061265331253));
#241387=CARTESIAN_POINT('Ctrl Pts',(-12.7546609261913,-10.6402999158359,
-13.5331966637125));
#241388=CARTESIAN_POINT('Ctrl Pts',(-12.5331013717749,-10.9042422752066,
-13.5602940426228));
#241389=CARTESIAN_POINT('Ctrl Pts',(-12.3030784003021,-11.1612863705452,
-13.5874318071497));
#241390=CARTESIAN_POINT('Ctrl Pts',(-12.1500414049186,-11.3323008382734,
-13.6054868819017));
#241391=CARTESIAN_POINT('Ctrl Pts',(-11.9935661175063,-11.4999162644754,
-13.6235234561272));
#241392=CARTESIAN_POINT('Ctrl Pts',(-11.8337398462592,-11.6640136647169,
-13.6415453935815));
#241393=CARTESIAN_POINT('Ctrl Pts',(-11.5832233869699,-11.9212248188426,
-13.6697935152787));
#241394=CARTESIAN_POINT('Ctrl Pts',(-11.3244762439632,-12.1697945230862,
-13.6980056768003));
#241395=CARTESIAN_POINT('Ctrl Pts',(-11.0580620808609,-12.4094985962427,
-13.7261967576005));
#241396=CARTESIAN_POINT('Ctrl Pts',(-10.7888006835805,-12.6517644462273,
-13.7546891234669));
#241397=CARTESIAN_POINT('Ctrl Pts',(-10.5117070994516,-12.8849745027951,
-13.7831599556136));
#241398=CARTESIAN_POINT('Ctrl Pts',(-10.2273228204041,-13.1088628578497,
-13.8116246162381));
#241399=CARTESIAN_POINT('Ctrl Pts',(-9.94112330372479,-13.3341803023349,
-13.8402709680704));
#241400=CARTESIAN_POINT('Ctrl Pts',(-9.64753926373309,-13.5500570107542,
-13.8689110693425));
#241401=CARTESIAN_POINT('Ctrl Pts',(-9.34708851788391,-13.7561820039253,
-13.8975605788865));
#241402=CARTESIAN_POINT('Ctrl Pts',(-9.04725529435495,-13.9618833443486,
-13.9261512045307));
#241403=CARTESIAN_POINT('Ctrl Pts',(-8.74058306353032,-14.1578733122059,
-13.9547511998127));
#241404=CARTESIAN_POINT('Ctrl Pts',(-8.42755984695966,-14.343798429031,
-13.9833761277886));
#241405=CARTESIAN_POINT('Ctrl Pts',(-8.11770076718918,-14.5278441564911,
-14.0117117060192));
#241406=CARTESIAN_POINT('Ctrl Pts',(-7.80161794651808,-14.7020277125204,
-14.0400717154372));
#241407=CARTESIAN_POINT('Ctrl Pts',(-7.47976614184893,-14.8659588295058,
-14.0684712524627));
#241408=CARTESIAN_POINT('Ctrl Pts',(-7.37782778991005,-14.9178798305832,
-14.0774660816301));
#241409=CARTESIAN_POINT('Ctrl Pts',(-7.27531061489677,-14.968771990679,
-14.0864648759902));
#241410=CARTESIAN_POINT('Ctrl Pts',(-7.1722287940147,-15.0186218459555,
-14.0954681151987));
#241411=CARTESIAN_POINT('Ctrl Pts',(-6.84083173077722,-15.1788838155254,
-14.1244125693012));
#241412=CARTESIAN_POINT('Ctrl Pts',(-6.50467181085298,-15.3278584551055,
-14.1533094812476));
#241413=CARTESIAN_POINT('Ctrl Pts',(-6.16430416910248,-15.4652822964912,
-14.1821747678276));
#241414=CARTESIAN_POINT('Ctrl Pts',(-5.82393652735198,-15.6027061378769,
-14.2110400544076));
#241415=CARTESIAN_POINT('Ctrl Pts',(-5.47936064079742,-15.7285794854765,
-14.2398737156214));
#241416=CARTESIAN_POINT('Ctrl Pts',(-5.13110232687736,-15.8425940386118,
-14.2686916688572));
#241417=CARTESIAN_POINT('Ctrl Pts',(-4.7861124207753,-15.9555385640063,
-14.2972391653088));
#241418=CARTESIAN_POINT('Ctrl Pts',(-4.43750837014921,-16.0568461235754,
-14.3257712472389));
#241419=CARTESIAN_POINT('Ctrl Pts',(-4.08589800197726,-16.1465294706231,
-14.3543033886505));
#241420=CARTESIAN_POINT('Ctrl Pts',(-3.73308595900429,-16.236519322336,
-14.382933042418));
#241421=CARTESIAN_POINT('Ctrl Pts',(-3.37724644288873,-16.3148054449922,
-14.411562756074));
#241422=CARTESIAN_POINT('Ctrl Pts',(-3.01898051664882,-16.3813496416122,
-14.4402081633971));
#241423=CARTESIAN_POINT('Ctrl Pts',(-2.66204522184293,-16.4476466871824,
-14.468747179136));
#241424=CARTESIAN_POINT('Ctrl Pts',(-2.30270093013699,-16.5022888878193,
-14.4973017721836));
#241425=CARTESIAN_POINT('Ctrl Pts',(-1.94153775470904,-16.5451872289496,
-14.5258874033427));
#241426=CARTESIAN_POINT('Ctrl Pts',(-1.61489178053064,-16.5839856762513,
-14.551741039518));
#241427=CARTESIAN_POINT('Ctrl Pts',(-1.28675762299285,-16.6131771698444,
-14.5776200645477));
#241428=CARTESIAN_POINT('Ctrl Pts',(-0.957574736273409,-16.6326592281438,
-14.6035359169283));
#241429=CARTESIAN_POINT('Ctrl Pts',(-0.593379689472746,-16.6542134140398,
-14.6322082004869));
#241430=CARTESIAN_POINT('Ctrl Pts',(-0.229067941285837,-16.6638146074288,
-14.6608338358536));
#241431=CARTESIAN_POINT('Ctrl Pts',(0.134755016694349,-16.6615036380247,
-14.6894282930347));
#241432=CARTESIAN_POINT('Ctrl Pts',(0.499785646371035,-16.6591849976029,
-14.7181176664817));
#241433=CARTESIAN_POINT('Ctrl Pts',(0.86432481502315,-16.6448750355306,
-14.746775654414));
#241434=CARTESIAN_POINT('Ctrl Pts',(1.22777096605745,-16.618563418961,-14.7754178819864));
#241435=CARTESIAN_POINT('Ctrl Pts',(1.59013788173282,-16.5923299334347,
-14.8039750578815));
#241436=CARTESIAN_POINT('Ctrl Pts',(1.95141883893486,-16.5541659737335,
-14.8325165668773));
#241437=CARTESIAN_POINT('Ctrl Pts',(2.31101885187094,-16.504009719469,-14.8610578959229));
#241438=CARTESIAN_POINT('Ctrl Pts',(2.45729142669448,-16.4836079280596,
-14.8726674997555));
#241439=CARTESIAN_POINT('Ctrl Pts',(2.60328584234648,-16.4612213261268,
-14.8842770738205));
#241440=CARTESIAN_POINT('Ctrl Pts',(2.74896177776017,-16.4368432924982,
-14.8958876604518));
#241441=CARTESIAN_POINT('Ctrl Pts',(3.10783011601371,-16.3767887310271,
-14.9244899956193));
#241442=CARTESIAN_POINT('Ctrl Pts',(3.46476673404351,-16.304652273868,-14.9530984756929));
#241443=CARTESIAN_POINT('Ctrl Pts',(3.81922362730782,-16.2206753933898,
-14.9817286839978));
#241444=CARTESIAN_POINT('Ctrl Pts',(4.17327594892472,-16.1367943628317,
-15.0103262142233));
#241445=CARTESIAN_POINT('Ctrl Pts',(4.5248547371798,-16.0410996970223,-15.0389454231077));
#241446=CARTESIAN_POINT('Ctrl Pts',(4.87339508429976,-15.9337837902179,
-15.0676018412549));
#241447=CARTESIAN_POINT('Ctrl Pts',(5.05179069412411,-15.8788556110374,
-15.082269236961));
#241448=CARTESIAN_POINT('Ctrl Pts',(5.22938995177249,-15.8208821839169,
-15.0969463806259));
#241449=CARTESIAN_POINT('Ctrl Pts',(5.40611450606498,-15.7598846956832,
-15.1116353547922));
#241450=CARTESIAN_POINT('Ctrl Pts',(5.748623772466,-15.6416656681641,-15.1401040063955));
#241451=CARTESIAN_POINT('Ctrl Pts',(6.08675941776837,-15.5124665106828,
-15.1685266740893));
#241452=CARTESIAN_POINT('Ctrl Pts',(6.42001377793869,-15.3726171774085,
-15.1969184986577));
#241453=CARTESIAN_POINT('Ctrl Pts',(6.75673529553513,-15.2313128604571,
-15.2256057099851));
#241454=CARTESIAN_POINT('Ctrl Pts',(7.08847397476729,-15.0791354507413,
-15.2542614330681));
#241455=CARTESIAN_POINT('Ctrl Pts',(7.41469562812638,-14.9163732396815,
-15.282901286777));
#241456=CARTESIAN_POINT('Ctrl Pts',(7.7409034566158,-14.7536179262826,-15.3115399267644));
#241457=CARTESIAN_POINT('Ctrl Pts',(8.06159525996751,-14.5802784692284,
-15.3401626987229));
#241458=CARTESIAN_POINT('Ctrl Pts',(8.3762183741769,-14.3965944465146,-15.3687852201193));
#241459=CARTESIAN_POINT('Ctrl Pts',(8.68806418266596,-14.2145318771015,
-15.3971550789209));
#241460=CARTESIAN_POINT('Ctrl Pts',(8.99394845230565,-14.0223062792311,
-15.4255246915653));
#241461=CARTESIAN_POINT('Ctrl Pts',(9.29330729716027,-13.820107154034,-15.4539092661372));
#241462=CARTESIAN_POINT('Ctrl Pts',(9.53653348073611,-13.6558223086408,
-15.4769714601034));
#241463=CARTESIAN_POINT('Ctrl Pts',(9.77545160554683,-13.4849526702192,
-15.5000435310563));
#241464=CARTESIAN_POINT('Ctrl Pts',(10.0097432175825,-13.307580185511,-15.5231336362451));
#241465=CARTESIAN_POINT('Ctrl Pts',(10.3002904190408,-13.0876189218538,
-15.5517678898817));
#241466=CARTESIAN_POINT('Ctrl Pts',(10.583723940211,-12.8576576761775,-15.58042987783));
#241467=CARTESIAN_POINT('Ctrl Pts',(10.8596323841469,-12.6181253472465,
-15.609135157533));
#241468=CARTESIAN_POINT('Ctrl Pts',(10.8936881832447,-12.588559507379,-15.6126782938889));
#241469=CARTESIAN_POINT('Ctrl Pts',(10.9276292831798,-12.5588478095349,
-15.6162220898102));
#241470=CARTESIAN_POINT('Ctrl Pts',(10.9614548654536,-12.5289910280952,
-15.6197665745535));
#241471=CARTESIAN_POINT('Ctrl Pts',(11.2318418324978,-12.2903289257304,
-15.6480996412758));
#241472=CARTESIAN_POINT('Ctrl Pts',(11.4939949964371,-12.0431546308677,
-15.6763871650802));
#241473=CARTESIAN_POINT('Ctrl Pts',(11.7476287959063,-11.7880073231353,
-15.7046440695198));
#241474=CARTESIAN_POINT('Ctrl Pts',(12.0038700054175,-11.5302370461701,
-15.7331914610181));
#241475=CARTESIAN_POINT('Ctrl Pts',(12.2514161835397,-11.2643286078859,
-15.7617076003675));
#241476=CARTESIAN_POINT('Ctrl Pts',(12.4899430816723,-10.9907937970996,
-15.7902078766916));
#241477=CARTESIAN_POINT('Ctrl Pts',(12.7297671823614,-10.7157713970365,
-15.8188631486644));
#241478=CARTESIAN_POINT('Ctrl Pts',(12.9604740280297,-10.4330390257349,
-15.8475023846036));
#241479=CARTESIAN_POINT('Ctrl Pts',(13.1816981692007,-10.1430785257787,
-15.8761412266586));
#241480=CARTESIAN_POINT('Ctrl Pts',(13.4022545864811,-9.85399321761716,
-15.9046936276998));
#241481=CARTESIAN_POINT('Ctrl Pts',(13.6133858011375,-9.55772288370897,
-15.9332456372313));
#241482=CARTESIAN_POINT('Ctrl Pts',(13.8146886438698,-9.25471374432253,
-15.9618127567673));
#241483=CARTESIAN_POINT('Ctrl Pts',(14.0132714194306,-8.95579895949918,
-15.9899938684208));
#241484=CARTESIAN_POINT('Ctrl Pts',(14.2022898908465,-8.65032577646021,
-16.0181896844966));
#241485=CARTESIAN_POINT('Ctrl Pts',(14.3813127119916,-8.33869913886653,
-16.0464150871264));
#241486=CARTESIAN_POINT('Ctrl Pts',(14.5534498578289,-8.03905845831459,
-16.0735548686231));
#241487=CARTESIAN_POINT('Ctrl Pts',(14.7163455092456,-7.73372811494998,
-16.1007220044973));
#241488=CARTESIAN_POINT('Ctrl Pts',(14.8695732543238,-7.42305317912399,
-16.1279297253454));
#241489=CARTESIAN_POINT('Ctrl Pts',(14.9118292982898,-7.33737748285453,
-16.1354328746463));
#241490=CARTESIAN_POINT('Ctrl Pts',(14.9533144544951,-7.2513669780827,-16.142932830338));
#241491=CARTESIAN_POINT('Ctrl Pts',(14.9940229941151,-7.16503057328001,
-16.1504298695354));
#241492=CARTESIAN_POINT('Ctrl Pts',(15.1470994986424,-6.84037940219878,
-16.1786210197302));
#241493=CARTESIAN_POINT('Ctrl Pts',(15.2891981096883,-6.51112244870363,
-16.2067709309747));
#241494=CARTESIAN_POINT('Ctrl Pts',(15.4203188980967,-6.17786875824079,
-16.2348943378945));
#241495=CARTESIAN_POINT('Ctrl Pts',(15.5529660934766,-5.84073558564077,
-16.2633451358017));
#241496=CARTESIAN_POINT('Ctrl Pts',(15.6743785719279,-5.49951158284731,
-16.2917688087058));
#241497=CARTESIAN_POINT('Ctrl Pts',(15.7845106407422,-5.15479983794065,
-16.3201806123969));
#241498=CARTESIAN_POINT('Ctrl Pts',(15.8955502768121,-4.80724742096035,
-16.3488265497329));
#241499=CARTESIAN_POINT('Ctrl Pts',(15.9951229952978,-4.45614900024276,
-16.3774604214275));
#241500=CARTESIAN_POINT('Ctrl Pts',(16.0831330221274,-4.10210283252499,
-16.4060978641242));
#241501=CARTESIAN_POINT('Ctrl Pts',(16.1710362887051,-3.74848613925908,
-16.4347005682723));
#241502=CARTESIAN_POINT('Ctrl Pts',(16.2474050070902,-3.39192827377896,
-16.4633068347642));
#241503=CARTESIAN_POINT('Ctrl Pts',(16.3120931104833,-3.0330140052726,-16.4919322439886));
#241504=CARTESIAN_POINT('Ctrl Pts',(16.376122447541,-2.67775482363645,-16.5202661397053));
#241505=CARTESIAN_POINT('Ctrl Pts',(16.428707899587,-2.32018643392506,-16.5486187902516));
#241506=CARTESIAN_POINT('Ctrl Pts',(16.4696572095202,-1.96087322935946,
-16.577005305408));
#241507=CARTESIAN_POINT('Ctrl Pts',(16.4980592077837,-1.71165747874616,
-16.5966938851544));
#241508=CARTESIAN_POINT('Ctrl Pts',(16.5208624092254,-1.46160229647066,
-16.6163987560231));
#241509=CARTESIAN_POINT('Ctrl Pts',(16.5379879525626,-1.21089734116724,
-16.6361249597339));
#241510=CARTESIAN_POINT('Ctrl Pts',(16.5629341045966,-0.845704610780319,
-16.6648593985271));
#241511=CARTESIAN_POINT('Ctrl Pts',(16.5757550662967,-0.480305310982205,
-16.6935470032925));
#241512=CARTESIAN_POINT('Ctrl Pts',(16.5763954969113,-0.115296619188307,
-16.7222033367926));
#241513=CARTESIAN_POINT('Ctrl Pts',(16.5768097542173,0.12080626826588,-16.7407394517821));
#241514=CARTESIAN_POINT('Ctrl Pts',(16.5721266151797,0.356746083930914,
-16.7592624827502));
#241515=CARTESIAN_POINT('Ctrl Pts',(16.5623197618844,0.592363688106677,
-16.7777766417554));
#241516=CARTESIAN_POINT('Ctrl Pts',(16.5472894154395,0.953479951668655,
-16.8061521273068));
#241517=CARTESIAN_POINT('Ctrl Pts',(16.5202261890288,1.31383948760999,-16.8345067728012));
#241518=CARTESIAN_POINT('Ctrl Pts',(16.4813654554084,1.67288824586465,-16.8628557426512));
#241519=CARTESIAN_POINT('Ctrl Pts',(16.4421339343531,2.03536284701159,-16.8914752025521));
#241520=CARTESIAN_POINT('Ctrl Pts',(16.3908786219863,2.39650209535488,-16.9200888779835));
#241521=CARTESIAN_POINT('Ctrl Pts',(16.327788946387,2.75573213247423,-16.9487123721628));
#241522=CARTESIAN_POINT('Ctrl Pts',(16.2647009041718,3.11495286917131,-16.9773351252832));
#241523=CARTESIAN_POINT('Ctrl Pts',(16.189778955475,3.4722650549952,-17.0059676966432));
#241524=CARTESIAN_POINT('Ctrl Pts',(16.1031619194604,3.82708268132109,-17.0346256888298));
#241525=CARTESIAN_POINT('Ctrl Pts',(16.0171860277244,4.17927392718548,-17.0630715529113));
#241526=CARTESIAN_POINT('Ctrl Pts',(15.9196873407673,4.5290079348877,-17.09154246288));
#241527=CARTESIAN_POINT('Ctrl Pts',(15.8107545352742,4.87569150054644,-17.1200536779756));
#241528=CARTESIAN_POINT('Ctrl Pts',(15.7798213107171,4.97413788259125,-17.1281498966946));
#241529=CARTESIAN_POINT('Ctrl Pts',(15.7479657935126,5.07233813479233,-17.1362493654916));
#241530=CARTESIAN_POINT('Ctrl Pts',(15.7151893489574,5.17027828380705,-17.1443524337825));
#241531=CARTESIAN_POINT('Ctrl Pts',(15.5992110880813,5.51683595065694,-17.1730248471846));
#241532=CARTESIAN_POINT('Ctrl Pts',(15.4720771283236,5.85902882968469,-17.201650632742));
#241533=CARTESIAN_POINT('Ctrl Pts',(15.3340330158362,6.1963041885053,-17.2302452506278));
#241534=CARTESIAN_POINT('Ctrl Pts',(15.1930765842028,6.54069505169104,-17.2594431296861));
#241535=CARTESIAN_POINT('Ctrl Pts',(15.0407447972497,6.87995934497576,-17.2886085121087));
#241536=CARTESIAN_POINT('Ctrl Pts',(14.8772443411155,7.21349796463668,-17.31775785797));
#241537=CARTESIAN_POINT('Ctrl Pts',(14.7137438849813,7.5470365842976,-17.3469072038314));
#241538=CARTESIAN_POINT('Ctrl Pts',(14.5390745731311,7.87485014002961,-17.3760405131317));
#241539=CARTESIAN_POINT('Ctrl Pts',(14.3533906525505,8.19631967707212,-17.4051742465714));
#241540=CARTESIAN_POINT('Ctrl Pts',(14.1712169760829,8.51171202365889,-17.433757224103));
#241541=CARTESIAN_POINT('Ctrl Pts',(13.97844075898,8.82099835528845,-17.4623406098913));
#241542=CARTESIAN_POINT('Ctrl Pts',(13.7754918594728,9.12375854902588,-17.490939949219));
#241543=CARTESIAN_POINT('Ctrl Pts',(13.5726142476705,9.42641239540495,-17.5195292427603));
#241544=CARTESIAN_POINT('Ctrl Pts',(13.3595707034616,9.72254511067082,-17.5481344786353));
#241545=CARTESIAN_POINT('Ctrl Pts',(13.1367506904564,10.01170391757,-17.5767711863299));
#241546=CARTESIAN_POINT('Ctrl Pts',(12.9402640929019,10.2666892277055,-17.6020235376972));
#241547=CARTESIAN_POINT('Ctrl Pts',(12.7361745456646,10.5162513261761,-17.6273003616286));
#241548=CARTESIAN_POINT('Ctrl Pts',(12.5247269884457,10.7600543871633,-17.6526123071179));
#241549=CARTESIAN_POINT('Ctrl Pts',(12.286715817768,11.0344858004345,-17.6811041272992));
#241550=CARTESIAN_POINT('Ctrl Pts',(12.0401399952524,11.3007475392108,-17.7095499093464));
#241551=CARTESIAN_POINT('Ctrl Pts',(11.7854830670189,11.5584770251208,-17.737964821142));
#241552=CARTESIAN_POINT('Ctrl Pts',(11.5284188606411,11.8186428341375,-17.7666483397907));
#241553=CARTESIAN_POINT('Ctrl Pts',(11.263119698663,12.0701147688453,-17.7953004017939));
#241554=CARTESIAN_POINT('Ctrl Pts',(10.9900387483645,12.3124908289333,-17.8239366098433));
#241555=CARTESIAN_POINT('Ctrl Pts',(10.7170376732179,12.5547959949344,-17.8525644419095));
#241556=CARTESIAN_POINT('Ctrl Pts',(10.4362589493222,12.7880110199107,-17.881176429295));
#241557=CARTESIAN_POINT('Ctrl Pts',(10.1481171708062,13.0116989238095,-17.9097881615875));
#241558=CARTESIAN_POINT('Ctrl Pts',(9.86231291709214,13.2335721792878,-17.9381677837215));
#241559=CARTESIAN_POINT('Ctrl Pts',(9.56926415444326,13.4460726166189,-17.9665471548852));
#241560=CARTESIAN_POINT('Ctrl Pts',(9.26934427913173,13.6487333945196,-17.9949414888937));
#241561=CARTESIAN_POINT('Ctrl Pts',(9.13670746757232,13.7383582630982,-18.0074986224458));
#241562=CARTESIAN_POINT('Ctrl Pts',(9.00272645267986,13.8260581567891,-18.0200586823928));
#241563=CARTESIAN_POINT('Ctrl Pts',(8.86743189366513,13.9117898691396,-18.0326229846447));
#241564=CARTESIAN_POINT('Ctrl Pts',(8.55924917694644,14.1070751209157,-18.0612427667693));
#241565=CARTESIAN_POINT('Ctrl Pts',(8.24425204090893,14.2921514004376,-18.089884560767));
#241566=CARTESIAN_POINT('Ctrl Pts',(7.92299270008906,14.4667966618659,-18.1185639199086));
#241567=CARTESIAN_POINT('Ctrl Pts',(7.76500410831323,14.5526835308452,-18.1326678259686));
#241568=CARTESIAN_POINT('Ctrl Pts',(7.6055007465998,14.636046948856,-18.1467808170386));
#241569=CARTESIAN_POINT('Ctrl Pts',(7.44454700169131,14.7168560607361,-18.1609047429996));
#241570=CARTESIAN_POINT('Ctrl Pts',(7.12118427753503,14.879204905549,-18.1892802938581));
#241571=CARTESIAN_POINT('Ctrl Pts',(6.79299332882926,15.0307325960365,-18.2176101857458));
#241572=CARTESIAN_POINT('Ctrl Pts',(6.46057837625132,15.171356689457,-18.2459093996272));
#241573=CARTESIAN_POINT('Ctrl Pts',(6.12496387618887,15.3133343124372,-18.2744809980023));
#241574=CARTESIAN_POINT('Ctrl Pts',(5.78504316798677,15.4441976655372,-18.3030213249668));
#241575=CARTESIAN_POINT('Ctrl Pts',(5.44140820916166,15.5638179172923,-18.3315457988195));
#241576=CARTESIAN_POINT('Ctrl Pts',(5.09632688230554,15.6839416536422,-18.3601903328872));
#241577=CARTESIAN_POINT('Ctrl Pts',(4.74749943318119,15.7927276546769,-18.3888188801097));
#241578=CARTESIAN_POINT('Ctrl Pts',(4.3955032236705,15.889998006906,-18.4174470548778));
#241579=CARTESIAN_POINT('Ctrl Pts',(4.04478383742524,15.9869155228107,-18.4459713844379));
#241580=CARTESIAN_POINT('Ctrl Pts',(3.69091808278937,16.0724009357562,-18.4744953442412));
#241581=CARTESIAN_POINT('Ctrl Pts',(3.33446340173656,16.1462286204288,-18.5030343799523));
#241582=CARTESIAN_POINT('Ctrl Pts',(2.98296860519067,16.219029030643,-18.5311763095836));
#241583=CARTESIAN_POINT('Ctrl Pts',(2.62895589839015,16.2804939445927,-18.5593328984958));
#241584=CARTESIAN_POINT('Ctrl Pts',(2.27295452832407,16.3303571677533,-18.5875189570762));
#241585=CARTESIAN_POINT('Ctrl Pts',(1.96759419432346,16.3731273696653,-18.6116955613985));
#241586=CARTESIAN_POINT('Ctrl Pts',(1.6607704631306,16.4073610585072,-18.6358938476203));
#241587=CARTESIAN_POINT('Ctrl Pts',(1.35281857135463,16.4328596631978,-18.6601231625672));
#241588=CARTESIAN_POINT('Ctrl Pts',(1.31424292937765,16.4360537499098,-18.6631582515006));
#241589=CARTESIAN_POINT('Ctrl Pts',(1.27564958943952,16.4391107337484,-18.6661938273173));
#241590=CARTESIAN_POINT('Ctrl Pts',(1.23703925211406,16.4420306478759,-18.6692299083895));
#241591=CARTESIAN_POINT('Ctrl Pts',(0.878842857105499,16.4691193185961,
-18.6973962848145));
#241592=CARTESIAN_POINT('Ctrl Pts',(0.520309893108214,16.4843299889383,
-18.7255176771054));
#241593=CARTESIAN_POINT('Ctrl Pts',(0.162009813886292,16.4878839768935,
-18.7536087354099));
#241594=CARTESIAN_POINT('Ctrl Pts',(-0.200629062766526,16.4914810014951,
-18.7820399594545));
#241595=CARTESIAN_POINT('Ctrl Pts',(-0.563029906219711,16.483137323706,
-18.8104401104113));
#241596=CARTESIAN_POINT('Ctrl Pts',(-0.924612953014563,16.4630299190395,
-18.8388243776756));
#241597=CARTESIAN_POINT('Ctrl Pts',(-1.28953271587429,16.4427369617018,
-18.8674705771333));
#241598=CARTESIAN_POINT('Ctrl Pts',(-1.65362008537719,16.4104621434688,
-18.8961005983932));
#241599=CARTESIAN_POINT('Ctrl Pts',(-2.01628156305791,16.3663344340508,
-18.9247300558322));
#241600=CARTESIAN_POINT('Ctrl Pts',(-2.37863891741537,16.3222437295711,
-18.9533355049707));
#241601=CARTESIAN_POINT('Ctrl Pts',(-2.73957334490862,16.2663199065077,
-18.9819403912337));
#241602=CARTESIAN_POINT('Ctrl Pts',(-3.098486699731,16.19864000825,-19.0105602903315));
#241603=CARTESIAN_POINT('Ctrl Pts',(-3.45363796929869,16.1316695222887,
-19.0388801991978));
#241604=CARTESIAN_POINT('Ctrl Pts',(-3.80681084545076,16.0531879562081,
-19.0672148078239));
#241605=CARTESIAN_POINT('Ctrl Pts',(-4.15741157646282,15.9632214905549,
-19.0955792078097));
#241606=CARTESIAN_POINT('Ctrl Pts',(-4.49490714197786,15.876617897016,-19.1228833699718));
#241607=CARTESIAN_POINT('Ctrl Pts',(-4.83001961776331,15.779371620945,-19.1502151379684));
#241608=CARTESIAN_POINT('Ctrl Pts',(-5.16219980988116,15.6714647799058,
-19.1775879740254));
#241609=CARTESIAN_POINT('Ctrl Pts',(-5.51073658105677,15.5582445974387,
-19.2063086507052));
#241610=CARTESIAN_POINT('Ctrl Pts',(-5.85492719564839,15.4336514241555,
-19.2349825596479));
#241611=CARTESIAN_POINT('Ctrl Pts',(-6.19419391730646,15.2978376845407,
-19.2636252309877));
#241612=CARTESIAN_POINT('Ctrl Pts',(-6.28917684855849,15.2598145414813,
-19.2716441868978));
#241613=CARTESIAN_POINT('Ctrl Pts',(-6.38377380740744,15.2209116114505,
-19.2796606943892));
#241614=CARTESIAN_POINT('Ctrl Pts',(-6.47797200771835,15.1811315162593,
-19.2876750942611));
#241615=CARTESIAN_POINT('Ctrl Pts',(-6.81088333866579,15.0405423713328,
-19.3159992503417));
#241616=CARTESIAN_POINT('Ctrl Pts',(-7.13881530292878,14.8890010565953,
-19.3442970816361));
#241617=CARTESIAN_POINT('Ctrl Pts',(-7.46133931806246,14.7269330899991,
-19.3725836322667));
#241618=CARTESIAN_POINT('Ctrl Pts',(-7.78754012161593,14.5630175412234,
-19.401192650859));
#241619=CARTESIAN_POINT('Ctrl Pts',(-8.10820946603172,14.388333708913,-19.4297901301202));
#241620=CARTESIAN_POINT('Ctrl Pts',(-8.42288350120901,14.2032727040766,
-19.4583916351508));
#241621=CARTESIAN_POINT('Ctrl Pts',(-8.73781202453967,14.0180620337829,
-19.487016271242));
#241622=CARTESIAN_POINT('Ctrl Pts',(-9.04673601045282,13.8224570598651,
-19.5156449396168));
#241623=CARTESIAN_POINT('Ctrl Pts',(-9.34916288251091,13.6168055272301,
-19.5442932437542));
#241624=CARTESIAN_POINT('Ctrl Pts',(-9.64940698757161,13.4126382852448,
-19.5727347786572));
#241625=CARTESIAN_POINT('Ctrl Pts',(-9.94324785069221,13.1985686057262,
-19.601195666904));
#241626=CARTESIAN_POINT('Ctrl Pts',(-10.2301696575265,12.9748985337342,
-19.6296911771225));
#241627=CARTESIAN_POINT('Ctrl Pts',(-10.4189256118711,12.8277537127706,
-19.6484373898456));
#241628=CARTESIAN_POINT('Ctrl Pts',(-10.604686386637,12.6764531976245,-19.6671985865196));
#241629=CARTESIAN_POINT('Ctrl Pts',(-10.7872956870089,12.5210750349557,
-19.6859791144961));
#241630=CARTESIAN_POINT('Ctrl Pts',(-11.0660830558423,12.2838611085215,
-19.714651115151));
#241631=CARTESIAN_POINT('Ctrl Pts',(-11.3366342061006,12.0379042116987,
-19.7432765108288));
#241632=CARTESIAN_POINT('Ctrl Pts',(-11.5985157863316,11.7836234561984,
-19.7718707507603));
#241633=CARTESIAN_POINT('Ctrl Pts',(-11.8610481953329,11.5287107615168,
-19.8005360531697));
#241634=CARTESIAN_POINT('Ctrl Pts',(-12.1148683581467,11.2654324390429,
-19.8291700447838));
#241635=CARTESIAN_POINT('Ctrl Pts',(-12.3595113438855,10.9941668776464,
-19.8577882908891));
#241636=CARTESIAN_POINT('Ctrl Pts',(-12.5233784248329,10.8124674286581,
-19.876957401489));
#241637=CARTESIAN_POINT('Ctrl Pts',(-12.6831274758097,10.627183522781,-19.8961194477121));
#241638=CARTESIAN_POINT('Ctrl Pts',(-12.8386100983771,10.4384190759396,
-19.9152791074224));
#241639=CARTESIAN_POINT('Ctrl Pts',(-13.0704048451679,10.157007517296,-19.9438424825302));
#241640=CARTESIAN_POINT('Ctrl Pts',(-13.2927194810021,9.86786174900931,
-19.972400553566));
#241641=CARTESIAN_POINT('Ctrl Pts',(-13.5053231447703,9.57153955440199,
-20.0009688203387));
#241642=CARTESIAN_POINT('Ctrl Pts',(-13.7183501625288,9.27462729854537,
-20.0295939746057));
#241643=CARTESIAN_POINT('Ctrl Pts',(-13.9216277679637,8.97050949604136,
-20.0582293652551));
#241644=CARTESIAN_POINT('Ctrl Pts',(-14.1148793385645,8.65971958451429,
-20.0868905854576));
#241645=CARTESIAN_POINT('Ctrl Pts',(-14.3072484605849,8.35034883928628,
-20.1154209293469));
#241646=CARTESIAN_POINT('Ctrl Pts',(-14.4896831310567,8.03436625227877,
-20.1439768674362));
#241647=CARTESIAN_POINT('Ctrl Pts',(-14.6618628961904,7.71227839384303,
-20.1725737808369));
#241648=CARTESIAN_POINT('Ctrl Pts',(-14.7056581170553,7.63035291969023,
-20.179847621276));
#241649=CARTESIAN_POINT('Ctrl Pts',(-14.7487896177067,7.54803237143121,
-20.1871241127288));
#241650=CARTESIAN_POINT('Ctrl Pts',(-14.7912516023583,7.46532494498289,
-20.1944035083183));
#241651=CARTESIAN_POINT('Ctrl Pts',(-14.9612911519773,7.13412201938214,
-20.223553939173));
#241652=CARTESIAN_POINT('Ctrl Pts',(-15.1200449766796,6.79779450736206,
-20.2526562012924));
#241653=CARTESIAN_POINT('Ctrl Pts',(-15.2673267533277,6.45695931596241,
-20.2817265280702));
#241654=CARTESIAN_POINT('Ctrl Pts',(-15.4126252998965,6.12071365776274,
-20.3104054069189));
#241655=CARTESIAN_POINT('Ctrl Pts',(-15.5467588172284,5.78008028143426,
-20.3390532046909));
#241656=CARTESIAN_POINT('Ctrl Pts',(-15.6695045863533,5.435621197448,-20.3676855083885));
#241657=CARTESIAN_POINT('Ctrl Pts',(-15.7947634546164,5.0841096518309,-20.3969040303994));
#241658=CARTESIAN_POINT('Ctrl Pts',(-15.9081639280194,4.72861364997487,
-20.4261064173871));
#241659=CARTESIAN_POINT('Ctrl Pts',(-16.0094186624322,4.36970679641798,
-20.4553092341036));
#241660=CARTESIAN_POINT('Ctrl Pts',(-16.110673396845,4.01079994286109,-20.48451205082));
#241661=CARTESIAN_POINT('Ctrl Pts',(-16.1997826732456,3.6484816562103,-20.5137152972653));
#241662=CARTESIAN_POINT('Ctrl Pts',(-16.276403853855,3.28331036383548,-20.5429355388254));
#241663=CARTESIAN_POINT('Ctrl Pts',(-16.351421541588,2.9257812085481,-20.5715442725906));
#241664=CARTESIAN_POINT('Ctrl Pts',(-16.4144680729377,2.56551657511686,
-20.600169297584));
#241665=CARTESIAN_POINT('Ctrl Pts',(-16.4655433767102,2.2031131659401,-20.628826161376));
#241666=CARTESIAN_POINT('Ctrl Pts',(-16.5094799538346,1.89136239479769,
-20.6534776937829));
#241667=CARTESIAN_POINT('Ctrl Pts',(-16.5445570122806,1.57802863393814,
-20.678152786845));
#241668=CARTESIAN_POINT('Ctrl Pts',(-16.5707436870369,1.26349348373642,
-20.7028613380173));
#241669=CARTESIAN_POINT('Ctrl Pts',(-16.6008246875358,0.902182546086195,
-20.7312443972281));
#241670=CARTESIAN_POINT('Ctrl Pts',(-16.6190803130207,0.540431419640717,
-20.7595817940481));
#241671=CARTESIAN_POINT('Ctrl Pts',(-16.6256406134604,0.178833385714208,
-20.7878885112801));
#241672=CARTESIAN_POINT('Ctrl Pts',(-16.6274122897377,0.0811801357577141,
-20.795533029983));
#241673=CARTESIAN_POINT('Ctrl Pts',(-16.6283307132178,-0.0164620311658841,
-20.8031753111491));
#241674=CARTESIAN_POINT('Ctrl Pts',(-16.6283978184156,-0.114081589627003,
-20.8108156498892));
#241675=CARTESIAN_POINT('Origin',(-5.51789585152283E-15,-0.11423583854134,
16.95));
#241676=CARTESIAN_POINT('',(-16.8427593307749,-0.114235838541336,-36.8565772880268));
#241677=CARTESIAN_POINT('Origin',(9.5811372833793E-15,-0.114235838541339,
-36.8565772880268));
#241678=CARTESIAN_POINT('',(-16.7785625911244,-0.114021808022412,-32.07864706723));
#241679=CARTESIAN_POINT('',(-16.129,-0.114235838541338,16.95));
#241680=CARTESIAN_POINT('',(-16.6711852409551,-0.11409314673127,-24.0089359098894));
#241681=CARTESIAN_POINT('Ctrl Pts',(-16.7775816447507,-0.113765241821617,
-32.0784517862341));
#241682=CARTESIAN_POINT('Ctrl Pts',(-16.7773351091998,0.254868667273631,
-32.0502553201442));
#241683=CARTESIAN_POINT('Ctrl Pts',(-16.7650658601612,0.622890827649247,
-32.0221027158365));
#241684=CARTESIAN_POINT('Ctrl Pts',(-16.7408468579152,0.989702145018775,
-31.9939788470955));
#241685=CARTESIAN_POINT('Ctrl Pts',(-16.7165543650226,1.35762652231607,
-31.9657696386993));
#241686=CARTESIAN_POINT('Ctrl Pts',(-16.6802395061438,1.72433327412469,
-31.9375893405261));
#241687=CARTESIAN_POINT('Ctrl Pts',(-16.6319238239912,2.08922435709957,
-31.9094226876562));
#241688=CARTESIAN_POINT('Ctrl Pts',(-16.5837657158489,2.45292540510552,
-31.8813478959016));
#241689=CARTESIAN_POINT('Ctrl Pts',(-16.5236849076909,2.81482317864371,
-31.8532866605909));
#241690=CARTESIAN_POINT('Ctrl Pts',(-16.4516512103577,3.17432333245935,
-31.8252238650904));
#241691=CARTESIAN_POINT('Ctrl Pts',(-16.4218565147784,3.32302037343083,
-31.8136164857666));
#241692=CARTESIAN_POINT('Ctrl Pts',(-16.3900162767284,3.47130714877655,
-31.8020088395142));
#241693=CARTESIAN_POINT('Ctrl Pts',(-16.3561257841969,3.61914114200976,
-31.7903998565973));
#241694=CARTESIAN_POINT('Ctrl Pts',(-16.2739984585549,3.97738941745068,
-31.7622676387045));
#241695=CARTESIAN_POINT('Ctrl Pts',(-16.179834487211,4.33298000273468,-31.7341275713518));
#241696=CARTESIAN_POINT('Ctrl Pts',(-16.073909110639,4.68537562353965,-31.7059644309258));
#241697=CARTESIAN_POINT('Ctrl Pts',(-15.9681175700674,5.03732599484932,
-31.6778368744382));
#241698=CARTESIAN_POINT('Ctrl Pts',(-15.8505940670358,5.38608998858604,
-31.6496863031458));
#241699=CARTESIAN_POINT('Ctrl Pts',(-15.7215658675516,5.73111053107965,
-31.6214975504839));
#241700=CARTESIAN_POINT('Ctrl Pts',(-15.6539338590118,5.91195806959926,
-31.6067220055381));
#241701=CARTESIAN_POINT('Ctrl Pts',(-15.5831401967876,6.09177669043267,
-31.5919359703094));
#241702=CARTESIAN_POINT('Ctrl Pts',(-15.5092128108037,6.27048303102269,
-31.5771372605448));
#241703=CARTESIAN_POINT('Ctrl Pts',(-15.3693565742234,6.60856067187701,
-31.549140979784));
#241704=CARTESIAN_POINT('Ctrl Pts',(-15.2187309497782,6.94158763987578,
-31.5211879379219));
#241705=CARTESIAN_POINT('Ctrl Pts',(-15.0576967821888,7.26907326688447,
-31.4932633308832));
#241706=CARTESIAN_POINT('Ctrl Pts',(-14.8950068308036,7.59992616310484,
-31.4650515977487));
#241707=CARTESIAN_POINT('Ctrl Pts',(-14.7216929992382,7.92512371168079,
-31.4368688871891));
#241708=CARTESIAN_POINT('Ctrl Pts',(-14.5380761066923,8.24414611155063,
-31.4086999331784));
#241709=CARTESIAN_POINT('Ctrl Pts',(-14.3544811350667,8.563130425248,-31.3805343420902));
#241710=CARTESIAN_POINT('Ctrl Pts',(-14.1605852896922,8.87594158111946,
-31.3523825042662));
#241711=CARTESIAN_POINT('Ctrl Pts',(-13.9566619050295,9.18203832640964,
-31.3242291585621));
#241712=CARTESIAN_POINT('Ctrl Pts',(-13.7545630967201,9.48539631329697,
-31.2963277110349));
#241713=CARTESIAN_POINT('Ctrl Pts',(-13.5426150684564,9.78215996583491,
-31.268424782489));
#241714=CARTESIAN_POINT('Ctrl Pts',(-13.3210418553412,10.0717739497803,
-31.2405055172004));
#241715=CARTESIAN_POINT('Ctrl Pts',(-13.1387108891984,10.310095165413,-31.2175309592991));
#241716=CARTESIAN_POINT('Ctrl Pts',(-12.9498613835337,10.5435745784538,
-31.1945453389247));
#241717=CARTESIAN_POINT('Ctrl Pts',(-12.7545987219547,10.7718847254138,
-31.1715403778297));
#241718=CARTESIAN_POINT('Ctrl Pts',(-12.5154714762286,11.0514833756236,
-31.1433674903958));
#241719=CARTESIAN_POINT('Ctrl Pts',(-12.2667264979829,11.3233306790543,
-31.1151655966763));
#241720=CARTESIAN_POINT('Ctrl Pts',(-12.0088170501796,11.5870395420186,
-31.0869194917858));
#241721=CARTESIAN_POINT('Ctrl Pts',(-11.9749300134478,11.6216885709777,
-31.0832082016329));
#241722=CARTESIAN_POINT('Ctrl Pts',(-11.9408847240057,11.656197039125,-31.079496148233));
#241723=CARTESIAN_POINT('Ctrl Pts',(-11.906682174539,11.6905640114912,-31.0757832970961));
#241724=CARTESIAN_POINT('Ctrl Pts',(-11.6499015938999,11.9485790207996,
-31.0479085308685));
#241725=CARTESIAN_POINT('Ctrl Pts',(-11.3850698445635,12.1978080493955,
-31.0200766267369));
#241726=CARTESIAN_POINT('Ctrl Pts',(-11.1127422680153,12.4379971604821,
-30.9922729747595));
#241727=CARTESIAN_POINT('Ctrl Pts',(-10.8376570428467,12.6806184790564,
-30.9641877769192));
#241728=CARTESIAN_POINT('Ctrl Pts',(-10.5549230120046,12.9140162425061,
-30.9361314063057));
#241729=CARTESIAN_POINT('Ctrl Pts',(-10.2650704236477,13.1378961117271,
-30.9080888040647));
#241730=CARTESIAN_POINT('Ctrl Pts',(-9.97370270080699,13.3629462589574,
-30.8798996158853));
#241731=CARTESIAN_POINT('Ctrl Pts',(-9.67514135903586,13.5783791099016,
-30.8517243403965));
#241732=CARTESIAN_POINT('Ctrl Pts',(-9.36988909666496,13.7838573994682,
-30.8235476807738));
#241733=CARTESIAN_POINT('Ctrl Pts',(-9.06558167968207,13.9886996733908,
-30.7954582361865));
#241734=CARTESIAN_POINT('Ctrl Pts',(-8.75462421541385,14.1836492281972,
-30.7673674160203));
#241735=CARTESIAN_POINT('Ctrl Pts',(-8.43748619406385,14.3683289833728,
-30.7392600644769));
#241736=CARTESIAN_POINT('Ctrl Pts',(-8.1246601323836,14.5504977445883,-30.7115348738797));
#241737=CARTESIAN_POINT('Ctrl Pts',(-7.8058199501026,14.722674295492,-30.683793598385));
#241738=CARTESIAN_POINT('Ctrl Pts',(-7.48139568912229,14.8844510443759,
-30.6560216914722));
#241739=CARTESIAN_POINT('Ctrl Pts',(-7.16392527782445,15.0427602005758,
-30.6288450596028));
#241740=CARTESIAN_POINT('Ctrl Pts',(-6.84110715731515,15.1911107407712,
-30.6016390953747));
#241741=CARTESIAN_POINT('Ctrl Pts',(-6.51333137379396,15.3290741555725,
-30.5743901672396));
#241742=CARTESIAN_POINT('Ctrl Pts',(-6.42601967345453,15.3658243394986,
-30.5671316985927));
#241743=CARTESIAN_POINT('Ctrl Pts',(-6.33842778146676,15.4018070683541,
-30.5598761360921));
#241744=CARTESIAN_POINT('Ctrl Pts',(-6.25056446535746,15.4370173950328,
-30.5526232218215));
#241745=CARTESIAN_POINT('Ctrl Pts',(-5.91449209611915,15.5716949650651,
-30.5248812221936));
#241746=CARTESIAN_POINT('Ctrl Pts',(-5.57445093032116,15.6950756654234,
-30.4971779667578));
#241747=CARTESIAN_POINT('Ctrl Pts',(-5.23105078969778,15.8071943694457,
-30.4694990222445));
#241748=CARTESIAN_POINT('Ctrl Pts',(-4.88368937992596,15.9206064112121,
-30.4415007891346));
#241749=CARTESIAN_POINT('Ctrl Pts',(-4.5328905453398,16.0224952866865,-30.4135274310571));
#241750=CARTESIAN_POINT('Ctrl Pts',(-4.17926095787401,16.11284966956,-30.3855640089119));
#241751=CARTESIAN_POINT('Ctrl Pts',(-3.82277963046691,16.2039326883046,
-30.3573750841204));
#241752=CARTESIAN_POINT('Ctrl Pts',(-3.46342115920246,16.2832945719203,
-30.3291962561588));
#241753=CARTESIAN_POINT('Ctrl Pts',(-3.10179031624394,16.350873623545,-30.3010122210072));
#241754=CARTESIAN_POINT('Ctrl Pts',(-2.74063346106933,16.4183640996361,
-30.2728651265331));
#241755=CARTESIAN_POINT('Ctrl Pts',(-2.37720961037019,16.4741026829766,
-30.24471283851));
#241756=CARTESIAN_POINT('Ctrl Pts',(-2.01211309371017,16.5179766760327,
-30.2165401124341));
#241757=CARTESIAN_POINT('Ctrl Pts',(-1.6507907027633,16.5613971288391,-30.1886586173206));
#241758=CARTESIAN_POINT('Ctrl Pts',(-1.28782949517675,16.5931970212886,
-30.1607571045195));
#241759=CARTESIAN_POINT('Ctrl Pts',(-0.923806067566818,16.6132164660213,
-30.1328207968578));
#241760=CARTESIAN_POINT('Ctrl Pts',(-0.664047238318307,16.6275018859464,
-30.1128860838109));
#241761=CARTESIAN_POINT('Ctrl Pts',(-0.403747525852274,16.6357877458883,
-30.0929336534716));
#241762=CARTESIAN_POINT('Ctrl Pts',(-0.143118940429722,16.6379998704116,
-30.0729581364068));
#241763=CARTESIAN_POINT('Ctrl Pts',(0.225770528665852,16.6411308755531,
-30.0446851138102));
#241764=CARTESIAN_POINT('Ctrl Pts',(0.594138580270863,16.6320862805341,
-30.0164561821486));
#241765=CARTESIAN_POINT('Ctrl Pts',(0.961384941672296,16.610844387693,-29.9882561008196));
#241766=CARTESIAN_POINT('Ctrl Pts',(1.19857159872119,16.5971252768129,-29.9700430326399));
#241767=CARTESIAN_POINT('Ctrl Pts',(1.43529066384886,16.5783173471561,-29.9518419986236));
#241768=CARTESIAN_POINT('Ctrl Pts',(1.67138214910995,16.5544033339244,-29.9336488928168));
#241769=CARTESIAN_POINT('Ctrl Pts',(2.03384539008151,16.5176889613962,-29.9057176352081));
#241770=CARTESIAN_POINT('Ctrl Pts',(2.39482970402408,16.4689419291481,-29.8778050647479));
#241771=CARTESIAN_POINT('Ctrl Pts',(2.7537941124901,16.4084298510406,-29.8498963228141));
#241772=CARTESIAN_POINT('Ctrl Pts',(3.11612758160352,16.3473498367917,-29.821725643368));
#241773=CARTESIAN_POINT('Ctrl Pts',(3.47640360259875,16.2742827836714,-29.7935588646518));
#241774=CARTESIAN_POINT('Ctrl Pts',(3.83405864389728,16.1894515310506,-29.7653807051586));
#241775=CARTESIAN_POINT('Ctrl Pts',(4.19167177757291,16.1046302183879,-29.7372058473935));
#241776=CARTESIAN_POINT('Ctrl Pts',(4.54666509502726,16.0080472722497,-29.7090196115185));
#241777=CARTESIAN_POINT('Ctrl Pts',(4.8984598558485,15.8998757546272,-29.680806720816));
#241778=CARTESIAN_POINT('Ctrl Pts',(5.24760688884311,15.7925183728849,-29.6528061699891));
#241779=CARTESIAN_POINT('Ctrl Pts',(5.59360384328368,15.6737459672187,-29.6247793640511));
#241780=CARTESIAN_POINT('Ctrl Pts',(5.93586189061314,15.5436820302309,-29.5967113680593));
#241781=CARTESIAN_POINT('Ctrl Pts',(6.03834106497557,15.5047381836776,-29.5883072265711));
#241782=CARTESIAN_POINT('Ctrl Pts',(6.14048484940614,15.4647817198427,-29.579899392275));
#241783=CARTESIAN_POINT('Ctrl Pts',(6.24227692519854,15.4238151957591,-29.5714874642488));
#241784=CARTESIAN_POINT('Ctrl Pts',(6.58376911706718,15.2863806460298,-29.5432671168676));
#241785=CARTESIAN_POINT('Ctrl Pts',(6.92021432360998,15.138020493632,-29.5150906939455));
#241786=CARTESIAN_POINT('Ctrl Pts',(7.25107425736024,14.9790118209545,-29.4869430421413));
#241787=CARTESIAN_POINT('Ctrl Pts',(7.58912471761639,14.8165474379933,-29.4581836618813));
#241788=CARTESIAN_POINT('Ctrl Pts',(7.92134512920791,14.6429666237939,-29.4294543168868));
#241789=CARTESIAN_POINT('Ctrl Pts',(8.24714710598408,14.4585108767767,-29.4007388435922));
#241790=CARTESIAN_POINT('Ctrl Pts',(8.57294908276024,14.2740551297595,-29.3720233702977));
#241791=CARTESIAN_POINT('Ctrl Pts',(8.89233322206434,14.0787242260359,-29.3433217687031));
#241792=CARTESIAN_POINT('Ctrl Pts',(9.20468784452505,13.8727084584417,-29.3146178746168));
#241793=CARTESIAN_POINT('Ctrl Pts',(9.51094814452161,13.6707122456423,-29.2864740195822));
#241794=CARTESIAN_POINT('Ctrl Pts',(9.81045093130178,13.4584435648588,-29.2583279606386));
#241795=CARTESIAN_POINT('Ctrl Pts',(10.1027999814835,13.2363568270258,-29.2301644608045));
#241796=CARTESIAN_POINT('Ctrl Pts',(10.3949892871035,13.0143914412155,-29.2020163499924));
#241797=CARTESIAN_POINT('Ctrl Pts',(10.6800330678235,12.7826183040854,-29.1738508173447));
#241798=CARTESIAN_POINT('Ctrl Pts',(10.9575001681474,12.5414533709884,-29.1456526502656));
#241799=CARTESIAN_POINT('Ctrl Pts',(11.2054171742783,12.3259723711603,-29.1204575725339));
#241800=CARTESIAN_POINT('Ctrl Pts',(11.44728510974,12.1029927892293,-29.0952364413172));
#241801=CARTESIAN_POINT('Ctrl Pts',(11.6827684433965,11.8727899480889,-29.0699784047727));
#241802=CARTESIAN_POINT('Ctrl Pts',(11.9443070708085,11.6171160786759,-29.0419256669997));
#241803=CARTESIAN_POINT('Ctrl Pts',(12.1971403546242,11.3533444286085,-29.0139163311583));
#241804=CARTESIAN_POINT('Ctrl Pts',(12.4409333208083,11.0819789429742,-28.9859355144908));
#241805=CARTESIAN_POINT('Ctrl Pts',(12.6869744826735,10.8081109950157,-28.9576966659688));
#241806=CARTESIAN_POINT('Ctrl Pts',(12.9238082517641,10.5265081348789,-28.9294868650397));
#241807=CARTESIAN_POINT('Ctrl Pts',(13.151058453441,10.2376461641232,-28.9012908128221));
#241808=CARTESIAN_POINT('Ctrl Pts',(13.3782148002683,9.94890349401764,-28.8731064056382));
#241809=CARTESIAN_POINT('Ctrl Pts',(13.5957958796806,9.65290727204683,-28.8449357358116));
#241810=CARTESIAN_POINT('Ctrl Pts',(13.8033882575472,9.35009692196088,-28.8167635228286));
#241811=CARTESIAN_POINT('Ctrl Pts',(14.0092701471445,9.04978162278651,-28.7888234389841));
#241812=CARTESIAN_POINT('Ctrl Pts',(14.2053275882466,8.74276357118648,-28.7608818373079));
#241813=CARTESIAN_POINT('Ctrl Pts',(14.3911149582616,8.42944290432888,-28.7329238113381));
#241814=CARTESIAN_POINT('Ctrl Pts',(14.4739190301475,8.28979817487437,-28.7204631236605));
#241815=CARTESIAN_POINT('Ctrl Pts',(14.5546824412029,8.14890114217992,-28.7079991734214));
#241816=CARTESIAN_POINT('Ctrl Pts',(14.633362735455,8.00678574159462,-28.695530640867));
#241817=CARTESIAN_POINT('Ctrl Pts',(14.8112315795018,7.68551213346107,-28.6673436152149));
#241818=CARTESIAN_POINT('Ctrl Pts',(14.9784578661461,7.35801289855658,-28.639133171441));
#241819=CARTESIAN_POINT('Ctrl Pts',(15.1348507732447,7.02485395644826,-28.610884061768));
#241820=CARTESIAN_POINT('Ctrl Pts',(15.2131361987364,6.85808495123453,-28.5967434360099));
#241821=CARTESIAN_POINT('Ctrl Pts',(15.288706333559,6.68989756219354,-28.5825931217583));
#241822=CARTESIAN_POINT('Ctrl Pts',(15.3615324479398,6.52036171021139,-28.568431206473));
#241823=CARTESIAN_POINT('Ctrl Pts',(15.505236134081,6.18582612404081,-28.5404862934893));
#241824=CARTESIAN_POINT('Ctrl Pts',(15.6378042368556,5.8470987788147,-28.5125844471355));
#241825=CARTESIAN_POINT('Ctrl Pts',(15.7591888208792,5.50478836039051,-28.4847109577492));
#241826=CARTESIAN_POINT('Ctrl Pts',(15.8817254643175,5.15922907850106,-28.4565729214591));
#241827=CARTESIAN_POINT('Ctrl Pts',(15.9928654995035,4.81001787332877,-28.4284637829628));
#241828=CARTESIAN_POINT('Ctrl Pts',(16.0925137944001,4.45775397475716,-28.4003684092119));
#241829=CARTESIAN_POINT('Ctrl Pts',(16.192560091683,4.10408310908826,-28.3721608205374));
#241830=CARTESIAN_POINT('Ctrl Pts',(16.2810228425339,3.74733456521155,-28.3439671067829));
#241831=CARTESIAN_POINT('Ctrl Pts',(16.3577570108405,3.38809581595268,-28.3157719522681));
#241832=CARTESIAN_POINT('Ctrl Pts',(16.4342055784428,3.03019413520045,-28.2876817386964));
#241833=CARTESIAN_POINT('Ctrl Pts',(16.4990128260568,2.66982018957687,-28.2595900950691));
#241834=CARTESIAN_POINT('Ctrl Pts',(16.551984927243,2.30754449627706,-28.2314818755101));
#241835=CARTESIAN_POINT('Ctrl Pts',(16.6042149742781,1.95034370421813,-28.2037674070113));
#241836=CARTESIAN_POINT('Ctrl Pts',(16.644939167769,1.59129354149179,-28.1760368237314));
#241837=CARTESIAN_POINT('Ctrl Pts',(16.6739216356965,1.23093884121551,-28.1482756068831));
#241838=CARTESIAN_POINT('Ctrl Pts',(16.6989114176327,0.920227365499763,
-28.1243388338981));
#241839=CARTESIAN_POINT('Ctrl Pts',(16.7151710337568,0.608545801039416,
-28.1003792862503));
#241840=CARTESIAN_POINT('Ctrl Pts',(16.7225182878281,0.29624664606184,-28.0763876565741));
#241841=CARTESIAN_POINT('Ctrl Pts',(16.723492121446,0.254853301965803,-28.0732077127068));
#241842=CARTESIAN_POINT('Ctrl Pts',(16.7243093413103,0.213449115846201,
-28.0700272052259));
#241843=CARTESIAN_POINT('Ctrl Pts',(16.7249700353015,0.172034929750865,
-28.0668461124584));
#241844=CARTESIAN_POINT('Ctrl Pts',(16.7307328933493,-0.189197469531866,
-28.0390992488577));
#241845=CARTESIAN_POINT('Ctrl Pts',(16.7245733598767,-0.550057245787984,
-28.0113948413415));
#241846=CARTESIAN_POINT('Ctrl Pts',(16.706745103806,-0.909987828552811,
-27.9837184928674));
#241847=CARTESIAN_POINT('Ctrl Pts',(16.6887030510035,-1.27423470462113,
-27.9557102491799));
#241848=CARTESIAN_POINT('Ctrl Pts',(16.6587107014477,-1.63753049344606,
-27.9277307415396));
#241849=CARTESIAN_POINT('Ctrl Pts',(16.616977914567,-1.99930557416124,-27.8997650481611));
#241850=CARTESIAN_POINT('Ctrl Pts',(16.5748693526979,-2.36433819018383,
-27.8715475429846));
#241851=CARTESIAN_POINT('Ctrl Pts',(16.5208079170032,-2.72782315285223,
-27.8433441019664));
#241852=CARTESIAN_POINT('Ctrl Pts',(16.4549562146046,-3.08917434271116,
-27.8151393960222));
#241853=CARTESIAN_POINT('Ctrl Pts',(16.3891678054254,-3.45017822066662,
-27.7869617989693));
#241854=CARTESIAN_POINT('Ctrl Pts',(16.3116116488895,-3.80905299170384,
-27.7587829394207));
#241855=CARTESIAN_POINT('Ctrl Pts',(16.2223988079213,-4.16520476225433,
-27.7305875318726));
#241856=CARTESIAN_POINT('Ctrl Pts',(16.1341363014215,-4.51756264730747,
-27.702692474222));
#241857=CARTESIAN_POINT('Ctrl Pts',(16.034463934188,-4.86725575466054,-27.6747812192463));
#241858=CARTESIAN_POINT('Ctrl Pts',(15.9234418318913,-5.21369166941523,
-27.6468389641835));
#241859=CARTESIAN_POINT('Ctrl Pts',(15.8154827395358,-5.55056969768682,
-27.6196676133213));
#241860=CARTESIAN_POINT('Ctrl Pts',(15.69679124371,-5.88436816944213,-27.5924669493083));
#241861=CARTESIAN_POINT('Ctrl Pts',(15.567381305226,-6.21451939258839,-27.5652233605752));
#241862=CARTESIAN_POINT('Ctrl Pts',(15.4330072884339,-6.55733499487261,
-27.5369347260794));
#241863=CARTESIAN_POINT('Ctrl Pts',(15.2875069264695,-6.89512077486512,
-27.5086902194447));
#241864=CARTESIAN_POINT('Ctrl Pts',(15.1310649840704,-7.22730854141666,
-27.4804745859129));
#241865=CARTESIAN_POINT('Ctrl Pts',(15.0880184020981,-7.31871336357467,
-27.4727107691059));
#241866=CARTESIAN_POINT('Ctrl Pts',(15.0441430997659,-7.40969428943712,
-27.4649491383672));
#241867=CARTESIAN_POINT('Ctrl Pts',(14.9994422505863,-7.50023933490246,
-27.4571893758834));
#241868=CARTESIAN_POINT('Ctrl Pts',(14.8386686706919,-7.82589872098489,
-27.4292801791557));
#241869=CARTESIAN_POINT('Ctrl Pts',(14.6672196576165,-8.14592106937762,
-27.4013951500944));
#241870=CARTESIAN_POINT('Ctrl Pts',(14.4855451942508,-8.45990210473135,
-27.3735195017245));
#241871=CARTESIAN_POINT('Ctrl Pts',(14.3018279830214,-8.77741354318794,
-27.3453304195341));
#241872=CARTESIAN_POINT('Ctrl Pts',(14.1076537927364,-9.08874752539494,
-27.3171509301751));
#241873=CARTESIAN_POINT('Ctrl Pts',(13.9034402483748,-9.39346245698909,
-27.2889657416757));
#241874=CARTESIAN_POINT('Ctrl Pts',(13.699082685591,-9.69839228404405,-27.2607606760109));
#241875=CARTESIAN_POINT('Ctrl Pts',(13.4846712353999,-9.99669417161211,
-27.2325499031644));
#241876=CARTESIAN_POINT('Ctrl Pts',(13.2605819544469,-10.2878952268535,
-27.2043180982099));
#241877=CARTESIAN_POINT('Ctrl Pts',(13.0381461713779,-10.5769475834752,
-27.1762946085731));
#241878=CARTESIAN_POINT('Ctrl Pts',(12.8061744482,-10.8590039102183,-27.1482503960638));
#241879=CARTESIAN_POINT('Ctrl Pts',(12.5649985989016,-11.1335655329421,
-27.1201704719302));
#241880=CARTESIAN_POINT('Ctrl Pts',(12.4030849215616,-11.3178927867736,
-27.1013189833208));
#241881=CARTESIAN_POINT('Ctrl Pts',(12.2370220977344,-11.4988413355444,
-27.0824513990304));
#241882=CARTESIAN_POINT('Ctrl Pts',(12.0669026753609,-11.6762496568037,
-27.063563183526));
#241883=CARTESIAN_POINT('Ctrl Pts',(11.8124715701475,-11.94158206049,-27.0353139132238));
#241884=CARTESIAN_POINT('Ctrl Pts',(11.5497811903599,-12.1981493655018,
-27.0071086456994));
#241885=CARTESIAN_POINT('Ctrl Pts',(11.2792744619824,-12.4455425361132,
-26.978932191956));
#241886=CARTESIAN_POINT('Ctrl Pts',(11.0081491505505,-12.6935014346974,
-26.9506913055202));
#241887=CARTESIAN_POINT('Ctrl Pts',(10.7291713281081,-12.9322446378294,
-26.9224793647962));
#241888=CARTESIAN_POINT('Ctrl Pts',(10.4427450740154,-13.1613291690936,
-26.8942810757705));
#241889=CARTESIAN_POINT('Ctrl Pts',(10.2519231759478,-13.3139490649625,
-26.8754949101963));
#241890=CARTESIAN_POINT('Ctrl Pts',(10.0577944794138,-13.4622813633487,
-26.8567148038406));
#241891=CARTESIAN_POINT('Ctrl Pts',(9.8604694207374,-13.6061859532838,-26.8379362341751));
#241892=CARTESIAN_POINT('Ctrl Pts',(9.56464358020727,-13.8219248794966,
-26.8097837724832));
#241893=CARTESIAN_POINT('Ctrl Pts',(9.26163498418991,-14.0277145043823,
-26.7816347645931));
#241894=CARTESIAN_POINT('Ctrl Pts',(8.95201468552949,-14.22335562285,-26.7534739715046));
#241895=CARTESIAN_POINT('Ctrl Pts',(8.64181116331028,-14.4193652653126,
-26.7252601326759));
#241896=CARTESIAN_POINT('Ctrl Pts',(8.3249704791704,-14.6051883726403,-26.6970344642083));
#241897=CARTESIAN_POINT('Ctrl Pts',(8.00204213455281,-14.780578563556,-26.6687816402464));
#241898=CARTESIAN_POINT('Ctrl Pts',(7.68064010528302,-14.9551397757069,
-26.6406623527782));
#241899=CARTESIAN_POINT('Ctrl Pts',(7.35320728589033,-15.1193666542373,
-26.6125161659087));
#241900=CARTESIAN_POINT('Ctrl Pts',(7.02026891389482,-15.2729675558386,
-26.5843279694991));
#241901=CARTESIAN_POINT('Ctrl Pts',(6.93186946670048,-15.3137505833663,
-26.5768436384948));
#241902=CARTESIAN_POINT('Ctrl Pts',(6.84308182809645,-15.3537842338426,
-26.5693563459358));
#241903=CARTESIAN_POINT('Ctrl Pts',(6.75391570708114,-15.393062439887,-26.561865808985));
#241904=CARTESIAN_POINT('Ctrl Pts',(6.41227775727849,-15.5435559864506,
-26.5331659882725));
#241905=CARTESIAN_POINT('Ctrl Pts',(6.06619395740436,-15.6824750471977,
-26.5045115827043));
#241906=CARTESIAN_POINT('Ctrl Pts',(5.71628889291372,-15.809668898076,-26.4758866671313));
#241907=CARTESIAN_POINT('Ctrl Pts',(5.37080837252382,-15.9352543846873,
-26.4476237131708));
#241908=CARTESIAN_POINT('Ctrl Pts',(5.02160199609477,-16.0494094287042,
-26.4193895081183));
#241909=CARTESIAN_POINT('Ctrl Pts',(4.66924358480078,-16.1519432954893,
-26.3911687227553));
#241910=CARTESIAN_POINT('Ctrl Pts',(4.31011623037674,-16.2564468780266,
-26.362405805049));
#241911=CARTESIAN_POINT('Ctrl Pts',(3.94771405742487,-16.3488788898537,
-26.3336568275814));
#241912=CARTESIAN_POINT('Ctrl Pts',(3.58262437656206,-16.4289855203278,
-26.3049055599964));
#241913=CARTESIAN_POINT('Ctrl Pts',(3.21753469569925,-16.509092150802,-26.2761542924114));
#241914=CARTESIAN_POINT('Ctrl Pts',(2.8497569142576,-16.5768736429959,-26.247400734709));
#241915=CARTESIAN_POINT('Ctrl Pts',(2.47986679835573,-16.6320202689952,
-26.2186286559115));
#241916=CARTESIAN_POINT('Ctrl Pts',(2.11728094923126,-16.6860779076145,
-26.1904247429833));
#241917=CARTESIAN_POINT('Ctrl Pts',(1.75266475053229,-16.7279944422846,
-26.1622030332125));
#241918=CARTESIAN_POINT('Ctrl Pts',(1.38661523468671,-16.7578036935423,
-26.1339482377229));
#241919=CARTESIAN_POINT('Ctrl Pts',(1.06821002863012,-16.7837330292694,
-26.1093710327532));
#241920=CARTESIAN_POINT('Ctrl Pts',(0.748720075927252,-16.8005008763145,
-26.0847687942952));
#241921=CARTESIAN_POINT('Ctrl Pts',(0.428542196853316,-16.8080976489612,
-26.0601314597098));
#241922=CARTESIAN_POINT('Ctrl Pts',(0.0646487774024663,-16.8167316482343,
-26.032130262518));
#241923=CARTESIAN_POINT('Ctrl Pts',(-0.298980564809858,-16.8134930640402,
-26.0041722940253));
#241924=CARTESIAN_POINT('Ctrl Pts',(-0.661759505092964,-16.7985455874045,
-25.9762427660643));
#241925=CARTESIAN_POINT('Ctrl Pts',(-1.02780182873276,-16.7834636505203,
-25.9480619976188));
#241926=CARTESIAN_POINT('Ctrl Pts',(-1.39297893887363,-16.7564612247793,
-25.9199101836814));
#241927=CARTESIAN_POINT('Ctrl Pts',(-1.75669649146561,-16.717654074595,
-25.8917721328339));
#241928=CARTESIAN_POINT('Ctrl Pts',(-2.12157569398063,-16.6787229811951,
-25.8635442139985));
#241929=CARTESIAN_POINT('Ctrl Pts',(-2.48498657913476,-16.6279116025101,
-25.8353301463074));
#241930=CARTESIAN_POINT('Ctrl Pts',(-2.84632847545992,-16.5652846334586,
-25.8071145917455));
#241931=CARTESIAN_POINT('Ctrl Pts',(-3.20623423126197,-16.5029065730696,
-25.7790111789023));
#241932=CARTESIAN_POINT('Ctrl Pts',(-3.56408797778195,-16.4288065695205,
-25.7509062909834));
#241933=CARTESIAN_POINT('Ctrl Pts',(-3.91928700751728,-16.3429978813917,
-25.7227847715613));
#241934=CARTESIAN_POINT('Ctrl Pts',(-4.26990083542152,-16.258296882533,
-25.6950262678897));
#241935=CARTESIAN_POINT('Ctrl Pts',(-4.6179285528778,-16.162187392312,-25.6672515593287));
#241936=CARTESIAN_POINT('Ctrl Pts',(-4.96277359640696,-16.0546345424054,
-25.6394460683191));
#241937=CARTESIAN_POINT('Ctrl Pts',(-5.12877908011383,-16.0028595112491,
-25.626060740412));
#241938=CARTESIAN_POINT('Ctrl Pts',(-5.29404671819873,-15.9484319230875,
-25.6126682790398));
#241939=CARTESIAN_POINT('Ctrl Pts',(-5.45850800626522,-15.8913440195289,
-25.5992670579346));
#241940=CARTESIAN_POINT('Ctrl Pts',(-5.62572709791487,-15.8332988254927,
-25.5856411156441));
#241941=CARTESIAN_POINT('Ctrl Pts',(-5.79211257907433,-15.7725033243085,
-25.5720061173787));
#241942=CARTESIAN_POINT('Ctrl Pts',(-5.95760498483572,-15.7089877197252,
-25.5583603536488));
#241943=CARTESIAN_POINT('Ctrl Pts',(-6.29511914956349,-15.5794505598204,
-25.5305304449218));
#241944=CARTESIAN_POINT('Ctrl Pts',(-6.62785791184464,-15.4390102418126,
-25.5027432353375));
#241945=CARTESIAN_POINT('Ctrl Pts',(-6.95538629376741,-15.2880961889579,
-25.474984208492));
#241946=CARTESIAN_POINT('Ctrl Pts',(-7.2866337938377,-15.1354684916569,
-25.4469099750684));
#241947=CARTESIAN_POINT('Ctrl Pts',(-7.61255239842688,-14.9721276246882,
-25.418864568054));
#241948=CARTESIAN_POINT('Ctrl Pts',(-7.93267918417155,-14.7984659572476,
-25.3908329703444));
#241949=CARTESIAN_POINT('Ctrl Pts',(-8.25525324017279,-14.6234767000757,
-25.3625870797409));
#241950=CARTESIAN_POINT('Ctrl Pts',(-8.57194709280626,-14.4380079784893,
-25.3343552103856));
#241951=CARTESIAN_POINT('Ctrl Pts',(-8.88226652511239,-14.2424126101782,
-25.3061219975567));
#241952=CARTESIAN_POINT('Ctrl Pts',(-9.1920399806641,-14.0471613728278,
-25.2779384583103));
#241953=CARTESIAN_POINT('Ctrl Pts',(-9.4954619052374,-13.8418187620877,
-25.2497535803135));
#241954=CARTESIAN_POINT('Ctrl Pts',(-9.79201288280966,-13.6266920275264,
-25.2215520792277));
#241955=CARTESIAN_POINT('Ctrl Pts',(-10.0850692532952,-13.4141003829428,
-25.1936829094204));
#241956=CARTESIAN_POINT('Ctrl Pts',(-10.3714160649616,-13.1919534809242,
-25.1657975059934));
#241957=CARTESIAN_POINT('Ctrl Pts',(-10.6505183861838,-12.9605104139178,
-25.1378811180554));
#241958=CARTESIAN_POINT('Ctrl Pts',(-10.9212170651878,-12.7360359909572,
-25.110805279688));
#241959=CARTESIAN_POINT('Ctrl Pts',(-11.1851011802606,-12.5028163709739,
-25.0837002945759));
#241960=CARTESIAN_POINT('Ctrl Pts',(-11.4416463252387,-12.2610583814514,
-25.0565527040464));
#241961=CARTESIAN_POINT('Ctrl Pts',(-11.6835602240199,-12.0330882991802,
-25.0309533910362));
#241962=CARTESIAN_POINT('Ctrl Pts',(-11.9182475191223,-11.7981856117116,
-25.0053902047639));
#241963=CARTESIAN_POINT('Ctrl Pts',(-12.1453626826884,-11.5566231634024,
-24.9798518486347));
#241964=CARTESIAN_POINT('Ctrl Pts',(-12.3933373290359,-11.2928743156822,
-24.9519679120009));
#241965=CARTESIAN_POINT('Ctrl Pts',(-12.6322860150166,-11.0211866447996,
-24.9241135760428));
#241966=CARTESIAN_POINT('Ctrl Pts',(-12.8619993817039,-10.7421292043468,
-24.8962741363904));
#241967=CARTESIAN_POINT('Ctrl Pts',(-13.0966875341859,-10.4570283585376,
-24.867831792123));
#241968=CARTESIAN_POINT('Ctrl Pts',(-13.3217364438944,-10.1642347002433,
-24.8394049963533));
#241969=CARTESIAN_POINT('Ctrl Pts',(-13.5368840226835,-9.86431590151004,
-24.8109780679525));
#241970=CARTESIAN_POINT('Ctrl Pts',(-13.750572658702,-9.56643088984341,
-24.7827439061258));
#241971=CARTESIAN_POINT('Ctrl Pts',(-13.9544940331925,-9.26151649332982,
-24.7545096134599));
#241972=CARTESIAN_POINT('Ctrl Pts',(-14.1483487855588,-8.95009797358203,
-24.7262598250978));
#241973=CARTESIAN_POINT('Ctrl Pts',(-14.3441888306021,-8.63549017475181,
-24.6977207268411));
#241974=CARTESIAN_POINT('Ctrl Pts',(-14.5297553976453,-8.31424386819939,
-24.6691658138772));
#241975=CARTESIAN_POINT('Ctrl Pts',(-14.7046913381132,-7.98687658691801,
-24.6405792438404));
#241976=CARTESIAN_POINT('Ctrl Pts',(-14.8796272785812,-7.65950930563663,
-24.6119926738035));
#241977=CARTESIAN_POINT('Ctrl Pts',(-15.0439329139033,-7.32602051783491,
-24.583374446694));
#241978=CARTESIAN_POINT('Ctrl Pts',(-15.1971976336116,-6.98691155027088,
-24.5547087195436));
#241979=CARTESIAN_POINT('Ctrl Pts',(-15.348382630521,-6.65240411561321,
-24.5264319714513));
#241980=CARTESIAN_POINT('Ctrl Pts',(-15.488340444005,-6.31349788739492,
-24.4981992999211));
#241981=CARTESIAN_POINT('Ctrl Pts',(-15.6168397314156,-5.97074690468023,
-24.4699954822526));
#241982=CARTESIAN_POINT('Ctrl Pts',(-15.7456144014349,-5.6272613835752,
-24.4417312219074));
#241983=CARTESIAN_POINT('Ctrl Pts',(-15.8628816651699,-5.27991410471917,
-24.4134959392279));
#241984=CARTESIAN_POINT('Ctrl Pts',(-15.9683642279012,-4.92923546764071,
-24.3852743128603));
#241985=CARTESIAN_POINT('Ctrl Pts',(-15.9993793032756,-4.82612530346242,
-24.3769762980385));
#241986=CARTESIAN_POINT('Ctrl Pts',(-16.029375238207,-4.72272697931527,
-24.3686794638537));
#241987=CARTESIAN_POINT('Ctrl Pts',(-16.058344198907,-4.61905363000024,
-24.3603834208268));
#241988=CARTESIAN_POINT('Ctrl Pts',(-16.1566779364442,-4.26713945445598,
-24.3322229035734));
#241989=CARTESIAN_POINT('Ctrl Pts',(-16.2431824681804,-3.91205740294126,
-24.304071502323));
#241990=CARTESIAN_POINT('Ctrl Pts',(-16.3178853035572,-3.55441393716965,
-24.2759139834415));
#241991=CARTESIAN_POINT('Ctrl Pts',(-16.3927896695404,-3.19580563379617,
-24.2476805022243));
#241992=CARTESIAN_POINT('Ctrl Pts',(-16.4558286208424,-2.83462150123679,
-24.2194408703238));
#241993=CARTESIAN_POINT('Ctrl Pts',(-16.5069781690443,-2.47146388822821,
-24.1911797299094));
#241994=CARTESIAN_POINT('Ctrl Pts',(-16.5579074576124,-2.10987010062256,
-24.1630402873135));
#241995=CARTESIAN_POINT('Ctrl Pts',(-16.5970495114482,-1.74631921693692,
-24.1348795210441));
#241996=CARTESIAN_POINT('Ctrl Pts',(-16.6243292593517,-1.38140552157772,
-24.1066822702517));
#241997=CARTESIAN_POINT('Ctrl Pts',(-16.6416808327164,-1.14929829026494,
-24.0887471094308));
#241998=CARTESIAN_POINT('Ctrl Pts',(-16.654232205989,-0.916639722113976,
-24.0707971879415));
#241999=CARTESIAN_POINT('Ctrl Pts',(-16.6619531714065,-0.68358429521905,
-24.052828604277));
#242000=CARTESIAN_POINT('Ctrl Pts',(-16.6682447336823,-0.493675047770525,
-24.0381865929456));
#242001=CARTESIAN_POINT('Ctrl Pts',(-16.6713182979738,-0.303816480864056,
-24.0235563991428));
#242002=CARTESIAN_POINT('Ctrl Pts',(-16.6711852409551,-0.11409314673127,
-24.0089359098894));
#242003=CARTESIAN_POINT('',(-16.7373931732913,-0.113995332697386,-28.9941583268265));
#242004=CARTESIAN_POINT('',(-16.129,-0.114235838541338,16.95));
#242005=CARTESIAN_POINT('',(-16.7142861273305,-1.03090196962651,-29.0651406099759));
#242006=CARTESIAN_POINT('Ctrl Pts',(-16.7384565789936,-0.114235838541323,
-28.9937391672591));
#242007=CARTESIAN_POINT('Ctrl Pts',(-16.738520094189,-0.175733760628387,
-28.998527245142));
#242008=CARTESIAN_POINT('Ctrl Pts',(-16.7382447058905,-0.237247694933596,
-29.0033165202487));
#242009=CARTESIAN_POINT('Ctrl Pts',(-16.7351875734979,-0.543190594986859,
-29.0271374429011));
#242010=CARTESIAN_POINT('Ctrl Pts',(-16.7273942754494,-0.78728991393961,
-29.0461470159364));
#242011=CARTESIAN_POINT('Ctrl Pts',(-16.7142861273305,-1.03090196962651,
-29.0651406099759));
#242012=CARTESIAN_POINT('',(-16.1724395775582,-4.48836443564469,-30.1301250950887));
#242013=CARTESIAN_POINT('Ctrl Pts',(-16.7142861273305,-1.03090196962653,
-29.0651406099759));
#242014=CARTESIAN_POINT('Ctrl Pts',(-16.70148042624,-1.26889311367693,-29.0836959608692));
#242015=CARTESIAN_POINT('Ctrl Pts',(-16.6837500026295,-1.50722744151186,
-29.1229884297735));
#242016=CARTESIAN_POINT('Ctrl Pts',(-16.6271328771313,-2.10555108056866,
-29.2550237423589));
#242017=CARTESIAN_POINT('Ctrl Pts',(-16.580702060818,-2.46991038891518,
-29.3682345130847));
#242018=CARTESIAN_POINT('Ctrl Pts',(-16.4839968522688,-3.0776375150504,
-29.5804788150215));
#242019=CARTESIAN_POINT('Ctrl Pts',(-16.4372936434095,-3.33312558591827,
-29.6771965543335));
#242020=CARTESIAN_POINT('Ctrl Pts',(-16.3239331693694,-3.8818578496539,
-29.8901053342722));
#242021=CARTESIAN_POINT('Ctrl Pts',(-16.2547229092443,-4.17686639966997,
-30.0077297915596));
#242022=CARTESIAN_POINT('Ctrl Pts',(-16.1749380719222,-4.47893031336827,
-30.1264192074406));
#242023=CARTESIAN_POINT('Ctrl Pts',(-16.1736898840185,-4.48364755344116,
-30.1282723992465));
#242024=CARTESIAN_POINT('Ctrl Pts',(-16.1724395775582,-4.48836443564465,
-30.1301250950887));
#242025=CARTESIAN_POINT('',(-16.1852551317177,-4.48788767537559,-31.0533627614624));
#242026=CARTESIAN_POINT('Ctrl Pts',(-16.1852551317177,-4.4878876753756,
-31.0533627614624));
#242027=CARTESIAN_POINT('Ctrl Pts',(-16.1786710108446,-4.49667420233704,
-30.7469975404658));
#242028=CARTESIAN_POINT('Ctrl Pts',(-16.1745419652893,-4.49637748781022,
-30.4375961129087));
#242029=CARTESIAN_POINT('Ctrl Pts',(-16.1726836355517,-4.4876868975287,
-30.1301427793445));
#242030=CARTESIAN_POINT('',(-16.2001880402026,-4.46150714355546,-31.6231341699726));
#242031=CARTESIAN_POINT('Ctrl Pts',(-16.2002899438967,-4.46118948649013,
-31.6231103672154));
#242032=CARTESIAN_POINT('Ctrl Pts',(-16.1944290955757,-4.47338518539509,
-31.4352627161863));
#242033=CARTESIAN_POINT('Ctrl Pts',(-16.189375971618,-4.48238840346398,
-31.24510924493));
#242034=CARTESIAN_POINT('Ctrl Pts',(-16.1852551317177,-4.48788767537559,
-31.0533627614624));
#242035=CARTESIAN_POINT('',(-16.7628966041886,-0.875049568224188,-32.1370260503735));
#242036=CARTESIAN_POINT('Ctrl Pts',(-16.2001784701445,-4.46153697561006,
-31.6231364053554));
#242037=CARTESIAN_POINT('Ctrl Pts',(-16.2014771484542,-4.4567510827317,
-31.6241840444084));
#242038=CARTESIAN_POINT('Ctrl Pts',(-16.2027736258597,-4.45196467906364,
-31.6252323314515));
#242039=CARTESIAN_POINT('Ctrl Pts',(-16.2040679081687,-4.44717775453456,
-31.6262812485073));
#242040=CARTESIAN_POINT('Ctrl Pts',(-16.2283558978765,-4.35734822284545,
-31.6459648109553));
#242041=CARTESIAN_POINT('Ctrl Pts',(-16.2516210060532,-4.26825892235784,
-31.665696389333));
#242042=CARTESIAN_POINT('Ctrl Pts',(-16.2739142766269,-4.17996441194268,
-31.6853006406377));
#242043=CARTESIAN_POINT('Ctrl Pts',(-16.2981519372967,-4.08396896904125,
-31.7066147492714));
#242044=CARTESIAN_POINT('Ctrl Pts',(-16.3212418249631,-3.9889131958341,
-31.7277785675723));
#242045=CARTESIAN_POINT('Ctrl Pts',(-16.3432544563794,-3.89483433360045,
-31.7486212017438));
#242046=CARTESIAN_POINT('Ctrl Pts',(-16.366488702531,-3.79553446338237,
-31.7706205203908));
#242047=CARTESIAN_POINT('Ctrl Pts',(-16.3885233855577,-3.69732282464676,
-31.7922627604244));
#242048=CARTESIAN_POINT('Ctrl Pts',(-16.4094336597747,-3.600207561216,-31.8133968918733));
#242049=CARTESIAN_POINT('Ctrl Pts',(-16.4326435120992,-3.49241218276827,
-31.8368552198148));
#242050=CARTESIAN_POINT('Ctrl Pts',(-16.4544681659869,-3.38596741910811,
-31.8596880229902));
#242051=CARTESIAN_POINT('Ctrl Pts',(-16.4749945438606,-3.28084311504049,
-31.8817384952531));
#242052=CARTESIAN_POINT('Ctrl Pts',(-16.4849715390087,-3.22974668302105,
-31.8924562875559));
#242053=CARTESIAN_POINT('Ctrl Pts',(-16.494641577175,-3.17896164063563,
-31.9029898976724));
#242054=CARTESIAN_POINT('Ctrl Pts',(-16.5040136671469,-3.12848197208995,
-31.9133245610861));
#242055=CARTESIAN_POINT('Ctrl Pts',(-16.5184225413651,-3.05087332803804,
-31.929213318627));
#242056=CARTESIAN_POINT('Ctrl Pts',(-16.5321276545007,-2.97398573621012,
-31.9446311049102));
#242057=CARTESIAN_POINT('Ctrl Pts',(-16.5451471204767,-2.89782655056858,
-31.95943698991));
#242058=CARTESIAN_POINT('Ctrl Pts',(-16.5597220588246,-2.8125684119174,
-31.9760117758081));
#242059=CARTESIAN_POINT('Ctrl Pts',(-16.5734379519223,-2.7282229886989,
-31.991819576585));
#242060=CARTESIAN_POINT('Ctrl Pts',(-16.5863526363564,-2.64482143780908,
-32.0066954189179));
#242061=CARTESIAN_POINT('Ctrl Pts',(-16.5974587509072,-2.5730994238006,
-32.0194880511988));
#242062=CARTESIAN_POINT('Ctrl Pts',(-16.6081901638718,-2.50105585096427,
-32.0316792924824));
#242063=CARTESIAN_POINT('Ctrl Pts',(-16.6184835699819,-2.42875338110434,
-32.0432096424166));
#242064=CARTESIAN_POINT('Ctrl Pts',(-16.628928419217,-2.35538715140983,
-32.0549096341786));
#242065=CARTESIAN_POINT('Ctrl Pts',(-16.6389212089659,-2.28175389526038,
-32.0659288158849));
#242066=CARTESIAN_POINT('Ctrl Pts',(-16.6484031751543,-2.20792147505968,
-32.0761508456168));
#242067=CARTESIAN_POINT('Ctrl Pts',(-16.6580343343493,-2.13292734635374,
-32.0865337128081));
#242068=CARTESIAN_POINT('Ctrl Pts',(-16.6671373340978,-2.05772711960855,
-32.096093236882));
#242069=CARTESIAN_POINT('Ctrl Pts',(-16.6756749221016,-1.98240254199608,
-32.1046611566932));
#242070=CARTESIAN_POINT('Ctrl Pts',(-16.6817234882194,-1.92903785775717,
-32.1107312117775));
#242071=CARTESIAN_POINT('Ctrl Pts',(-16.6874887331316,-1.87561095245965,
-32.1163024425962));
#242072=CARTESIAN_POINT('Ctrl Pts',(-16.6929694347956,-1.82215680356171,
-32.1213064276333));
#242073=CARTESIAN_POINT('Ctrl Pts',(-16.6969398481125,-1.78343273543277,
-32.1249314906356));
#242074=CARTESIAN_POINT('Ctrl Pts',(-16.7007610935235,-1.74469446955959,
-32.1282587481154));
#242075=CARTESIAN_POINT('Ctrl Pts',(-16.7044448660242,-1.70595885511002,
-32.1312704221089));
#242076=CARTESIAN_POINT('Ctrl Pts',(-16.7092884383385,-1.65502771056098,
-32.1352302922613));
#242077=CARTESIAN_POINT('Ctrl Pts',(-16.7138938652731,-1.60410102399941,
-32.1386444969538));
#242078=CARTESIAN_POINT('Ctrl Pts',(-16.7182959756388,-1.55324252996935,
-32.1414228983054));
#242079=CARTESIAN_POINT('Ctrl Pts',(-16.7232281197545,-1.49626044610052,
-32.1445358315895));
#242080=CARTESIAN_POINT('Ctrl Pts',(-16.727926992535,-1.43913510629274,
-32.1468643002681));
#242081=CARTESIAN_POINT('Ctrl Pts',(-16.7323240595285,-1.38192310898544,
-32.1483637069393));
#242082=CARTESIAN_POINT('Ctrl Pts',(-16.7367734836987,-1.3240298715116,
-32.1498809674892));
#242083=CARTESIAN_POINT('Ctrl Pts',(-16.7409130922879,-1.26604762436213,
-32.1505480695587));
#242084=CARTESIAN_POINT('Ctrl Pts',(-16.7447098243285,-1.20804740900549,
-32.1502822745322));
#242085=CARTESIAN_POINT('Ctrl Pts',(-16.7483709691773,-1.15211847132672,
-32.1500259714585));
#242086=CARTESIAN_POINT('Ctrl Pts',(-16.7517130006161,-1.09617281583532,
-32.1489004821229));
#242087=CARTESIAN_POINT('Ctrl Pts',(-16.7547485422683,-1.04028755504295,
-32.1468199670284));
#242088=CARTESIAN_POINT('Ctrl Pts',(-16.7570969531353,-0.997052584554315,
-32.145210401153));
#242089=CARTESIAN_POINT('Ctrl Pts',(-16.7592626775359,-0.953854066907689,
-32.1430286266253));
#242090=CARTESIAN_POINT('Ctrl Pts',(-16.7612716491922,-0.910733125701193,
-32.1402409425669));
#242091=CARTESIAN_POINT('Ctrl Pts',(-16.7618315056942,-0.898716261632487,
-32.1394640759342));
#242092=CARTESIAN_POINT('Ctrl Pts',(-16.7623793057451,-0.886705448122071,
-32.1386402277346));
#242093=CARTESIAN_POINT('Ctrl Pts',(-16.7629155161562,-0.874702453523733,
-32.1377664172554));
#242094=CARTESIAN_POINT('Ctrl Pts',(-16.7628966041886,-0.875049568224177,
-32.1370260503735));
#242095=CARTESIAN_POINT('Ctrl Pts',(-16.7741321719615,-0.621825393140069,
-32.1176374811842));
#242096=CARTESIAN_POINT('Ctrl Pts',(-16.7796385713351,-0.368156773398048,
-32.0982338593123));
#242097=CARTESIAN_POINT('Ctrl Pts',(-16.7793809080371,-0.114235838541317,
-32.0788099729156));
#242098=CARTESIAN_POINT('Origin',(9.53637868585111E-15,-0.11423583854134,
-36.865));
#242099=CARTESIAN_POINT('',(-10.9632920961081,-0.114235838541339,-37.5));
#242100=CARTESIAN_POINT('Origin',(9.71401436979114E-15,-0.11423583854134,
-37.5));
#242101=CARTESIAN_POINT('',(-10.3290286976902,-0.11423583854134,-36.8344231880776));
#242102=CARTESIAN_POINT('Origin',(-10.9632920961081,-0.114235838541341,
-36.865));
#242103=CARTESIAN_POINT('Origin',(8.88178419700125E-15,-0.114235838541339,
-36.8344231880775));
#242104=CARTESIAN_POINT('Origin',(12.7,-0.11423583854134,-37.5));
#242105=CARTESIAN_POINT('',(-16.2078151931352,-0.114235838541342,-37.5));
#242106=CARTESIAN_POINT('Origin',(9.71401436979114E-15,-0.11423583854134,
-37.5));
#242107=CARTESIAN_POINT('Origin',(-5.51789585152283E-15,-0.11423583854134,
16.95));
#242108=CARTESIAN_POINT('Ctrl Pts',(-16.6711852409551,-0.11409314673127,
-24.0089359098894));
#242109=CARTESIAN_POINT('Ctrl Pts',(-16.6709278065178,0.252976906507746,
-23.9806487002188));
#242110=CARTESIAN_POINT('Ctrl Pts',(-16.6586701415722,0.619540314774796,
-23.9523978167853));
#242111=CARTESIAN_POINT('Ctrl Pts',(-16.6344553361148,0.984993284745941,
-23.9241679544287));
#242112=CARTESIAN_POINT('Ctrl Pts',(-16.6102127429476,1.35086563041879,
-23.8959056968823));
#242113=CARTESIAN_POINT('Ctrl Pts',(-16.5739855647926,1.71562557084573,
-23.8676645086858));
#242114=CARTESIAN_POINT('Ctrl Pts',(-16.5257649984787,2.07867106197496,
-23.8394290313545));
#242115=CARTESIAN_POINT('Ctrl Pts',(-16.4778087055927,2.43972687766619,
-23.8113482989163));
#242116=CARTESIAN_POINT('Ctrl Pts',(-16.4179900903689,2.79908755131273,
-23.7832732149173));
#242117=CARTESIAN_POINT('Ctrl Pts',(-16.3462492841283,3.15615607864585,
-23.7551886714462));
#242118=CARTESIAN_POINT('Ctrl Pts',(-16.334051214499,3.21686834251735,-23.7504134642145));
#242119=CARTESIAN_POINT('Ctrl Pts',(-16.3215083532559,3.27751431730134,
-23.7456379835072));
#242120=CARTESIAN_POINT('Ctrl Pts',(-16.3086202587296,3.33809103620645,
-23.7408621550585));
#242121=CARTESIAN_POINT('Ctrl Pts',(-16.232459542946,3.69606220581725,-23.7126399448339));
#242122=CARTESIAN_POINT('Ctrl Pts',(-16.1442469592328,4.05161635216914,
-23.6844055912362));
#242123=CARTESIAN_POINT('Ctrl Pts',(-16.0442369304676,4.40421082589329,
-23.6561437684072));
#242124=CARTESIAN_POINT('Ctrl Pts',(-15.9444087755419,4.75616408681594,
-23.6279333412862));
#242125=CARTESIAN_POINT('Ctrl Pts',(-15.8328257927283,5.10516895111071,
-23.5996955447516));
#242126=CARTESIAN_POINT('Ctrl Pts',(-15.7096943925214,5.45066329470457,
-23.5714151358357));
#242127=CARTESIAN_POINT('Ctrl Pts',(-15.6799498189761,5.53412358099419,
-23.5645835014884));
#242128=CARTESIAN_POINT('Ctrl Pts',(-15.6495311338075,5.61737888766498,
-23.5577493804942));
#242129=CARTESIAN_POINT('Ctrl Pts',(-15.6184408629717,5.70042104079111,
-23.5509125579729));
#242130=CARTESIAN_POINT('Ctrl Pts',(-15.490859180798,6.04119187688705,-23.52285705075));
#242131=CARTESIAN_POINT('Ctrl Pts',(-15.3523766921009,6.37729425363236,
-23.4948449283773));
#242132=CARTESIAN_POINT('Ctrl Pts',(-15.203347570162,6.70823524779125,-23.4668613267583));
#242133=CARTESIAN_POINT('Ctrl Pts',(-15.0497995059788,7.04921121511134,
-23.4380291911222));
#242134=CARTESIAN_POINT('Ctrl Pts',(-14.8850554936397,7.38470865490848,
-23.4092273321099));
#242135=CARTESIAN_POINT('Ctrl Pts',(-14.7094475108867,7.71417534469726,
-23.3804394914474));
#242136=CARTESIAN_POINT('Ctrl Pts',(-14.5371495606488,8.03743192126251,
-23.352194272408));
#242137=CARTESIAN_POINT('Ctrl Pts',(-14.3543929040496,8.35488342324894,
-23.3239625482335));
#242138=CARTESIAN_POINT('Ctrl Pts',(-14.1614425691763,8.66598791529199,
-23.2957289622081));
#242139=CARTESIAN_POINT('Ctrl Pts',(-13.9629320531051,8.98605739487125,
-23.2666817789724));
#242140=CARTESIAN_POINT('Ctrl Pts',(-13.7536318460591,9.29940951903234,
-23.2376326250379));
#242141=CARTESIAN_POINT('Ctrl Pts',(-13.5337817950284,9.60542308838818,
-23.2085647768459));
#242142=CARTESIAN_POINT('Ctrl Pts',(-13.3139317439978,9.91143665774403,
-23.1794969286538));
#242143=CARTESIAN_POINT('Ctrl Pts',(-13.0835315647705,10.2101122849586,
-23.1504103862043));
#242144=CARTESIAN_POINT('Ctrl Pts',(-12.8427759383765,10.500788233397,-23.1212884252962));
#242145=CARTESIAN_POINT('Ctrl Pts',(-12.6436877131374,10.7411571068522,
-23.0972065809817));
#242146=CARTESIAN_POINT('Ctrl Pts',(-12.4375171684245,10.9760549327025,
-23.0731005170029));
#242147=CARTESIAN_POINT('Ctrl Pts',(-12.2245377158612,11.205234608044,-23.04896077604));
#242148=CARTESIAN_POINT('Ctrl Pts',(-11.9782915597351,11.4702114094953,
-23.0210504853972));
#242149=CARTESIAN_POINT('Ctrl Pts',(-11.723721437387,11.7267089322305,-22.993183129319));
#242150=CARTESIAN_POINT('Ctrl Pts',(-11.4613797405267,11.9744666914699,
-22.9653440753187));
#242151=CARTESIAN_POINT('Ctrl Pts',(-11.196235897284,12.2248708219004,-22.9372076644538));
#242152=CARTESIAN_POINT('Ctrl Pts',(-10.9231531828905,12.4663478651215,
-22.9091001635017));
#242153=CARTESIAN_POINT('Ctrl Pts',(-10.6426586254387,12.6985976684046,
-22.8810064655104));
#242154=CARTESIAN_POINT('Ctrl Pts',(-10.3604090626146,12.9323006180736,
-22.8527369901659));
#242155=CARTESIAN_POINT('Ctrl Pts',(-10.0706541834603,13.1566608768403,
-22.8244814910484));
#242156=CARTESIAN_POINT('Ctrl Pts',(-9.7738936825522,13.3713354948819,-22.7962245752917));
#242157=CARTESIAN_POINT('Ctrl Pts',(-9.47789040099203,13.5854623453676,
-22.7680397603814));
#242158=CARTESIAN_POINT('Ctrl Pts',(-9.1749167250947,13.7899532469048,-22.7398535360519));
#242159=CARTESIAN_POINT('Ctrl Pts',(-8.86543847743172,13.984425849495,-22.7116506263988));
#242160=CARTESIAN_POINT('Ctrl Pts',(-8.55994496816623,14.1763944879047,
-22.6838108479766));
#242161=CARTESIAN_POINT('Ctrl Pts',(-8.24811282249824,14.3586013896045,
-22.6559548111329));
#242162=CARTESIAN_POINT('Ctrl Pts',(-7.93036800986068,14.5306337123631,
-22.628067821918));
#242163=CARTESIAN_POINT('Ctrl Pts',(-7.62275232642412,14.6971819562174,
-22.6010698194168));
#242164=CARTESIAN_POINT('Ctrl Pts',(-7.30959447671911,14.8541940360626,
-22.5740428064986));
#242165=CARTESIAN_POINT('Ctrl Pts',(-6.99126711851934,15.0012508984197,
-22.5469734496587));
#242166=CARTESIAN_POINT('Ctrl Pts',(-6.81351423009535,15.0833669383177,
-22.5318580150531));
#242167=CARTESIAN_POINT('Ctrl Pts',(-6.63445275435121,15.1622378076814,
-22.516755172478));
#242168=CARTESIAN_POINT('Ctrl Pts',(-6.45416026114775,15.2378173822137,
-22.5016625979954));
#242169=CARTESIAN_POINT('Ctrl Pts',(-6.12139426956293,15.3773146603086,
-22.4738062218143));
#242170=CARTESIAN_POINT('Ctrl Pts',(-5.78443626234816,15.5056025930761,
-22.4459848250641));
#242171=CARTESIAN_POINT('Ctrl Pts',(-5.44389398325884,15.6226972066787,
-22.418183795371));
#242172=CARTESIAN_POINT('Ctrl Pts',(-5.09966346308138,15.7410600127838,
-22.3900816667944));
#242173=CARTESIAN_POINT('Ctrl Pts',(-4.75177009730596,15.847985887103,-22.3620003488353));
#242174=CARTESIAN_POINT('Ctrl Pts',(-4.40081765214437,15.9434438911548,
-22.3339247486263));
#242175=CARTESIAN_POINT('Ctrl Pts',(-4.04752659373395,16.03953799094,-22.305662063325));
#242176=CARTESIAN_POINT('Ctrl Pts',(-3.69113499548312,16.1240110167485,
-22.27740517223));
#242177=CARTESIAN_POINT('Ctrl Pts',(-3.33224277100357,16.1967813234652,
-22.2491386781691));
#242178=CARTESIAN_POINT('Ctrl Pts',(-2.97404871904282,16.2694100661554,
-22.220927172453));
#242179=CARTESIAN_POINT('Ctrl Pts',(-2.61336318526874,16.3303816553926,
-22.1927061010968));
#242180=CARTESIAN_POINT('Ctrl Pts',(-2.25077522503944,16.3795636647398,
-22.164460156044));
#242181=CARTESIAN_POINT('Ctrl Pts',(-1.89191392547863,16.4282401838889,
-22.1365045213821));
#242182=CARTESIAN_POINT('Ctrl Pts',(-1.53118855339831,16.4653682357117,
-22.1085245216964));
#242183=CARTESIAN_POINT('Ctrl Pts',(-1.16917134826353,16.4907686133352,
-22.0805053155521));
#242184=CARTESIAN_POINT('Ctrl Pts',(-1.01614126579449,16.501505732531,-22.0686611784057));
#242185=CARTESIAN_POINT('Ctrl Pts',(-0.86288041037891,16.510146630892,-22.0568100355318));
#242186=CARTESIAN_POINT('Ctrl Pts',(-0.709432433298076,16.5166749869066,
-22.0449507658674));
#242187=CARTESIAN_POINT('Ctrl Pts',(-0.342538471847853,16.5322842796812,
-22.0165952638277));
#242188=CARTESIAN_POINT('Ctrl Pts',(0.024249428905909,16.5357698924797,
-21.9882840722174));
#242189=CARTESIAN_POINT('Ctrl Pts',(0.390330573532374,16.5271043972686,
-21.9600018512219));
#242190=CARTESIAN_POINT('Ctrl Pts',(0.72720952582468,16.5191301462298,-21.9339756952254));
#242191=CARTESIAN_POINT('Ctrl Pts',(1.0634905097108,16.5008655466414,-21.9079740722275));
#242192=CARTESIAN_POINT('Ctrl Pts',(1.398712029255,16.4722507952005,-21.8819850278998));
#242193=CARTESIAN_POINT('Ctrl Pts',(1.76290706334341,16.4411628435957,-21.8537497257697));
#242194=CARTESIAN_POINT('Ctrl Pts',(2.12585208539246,16.3978590856147,-21.8255292706563));
#242195=CARTESIAN_POINT('Ctrl Pts',(2.48698784858968,16.3425932118752,-21.7973083323873));
#242196=CARTESIAN_POINT('Ctrl Pts',(2.84852537606826,16.2872658547372,-21.7690559982662));
#242197=CARTESIAN_POINT('Ctrl Pts',(3.20825016966878,16.2199495734219,-21.7408031799139));
#242198=CARTESIAN_POINT('Ctrl Pts',(3.56559329776819,16.1408466585117,-21.7125344953662));
#242199=CARTESIAN_POINT('Ctrl Pts',(3.92234077108429,16.0618756001449,-21.684312931851));
#242200=CARTESIAN_POINT('Ctrl Pts',(4.2767150601867,15.9711569780025,-21.6560755549909));
#242201=CARTESIAN_POINT('Ctrl Pts',(4.62813404872144,15.8688428321955,-21.6278070590459));
#242202=CARTESIAN_POINT('Ctrl Pts',(4.97955303725619,15.7665286863884,-21.5995385631008));
#242203=CARTESIAN_POINT('Ctrl Pts',(5.3280172836741,15.6526188467193,-21.5712389480711));
#242204=CARTESIAN_POINT('Ctrl Pts',(5.67292033898571,15.5272187617135,-21.5428929076463));
#242205=CARTESIAN_POINT('Ctrl Pts',(6.01718818389256,15.4020496269342,-21.5145990723254));
#242206=CARTESIAN_POINT('Ctrl Pts',(6.35680646502891,15.2658329500915,-21.486349352518));
#242207=CARTESIAN_POINT('Ctrl Pts',(6.69123317872752,15.1188403889756,-21.4581285103121));
#242208=CARTESIAN_POINT('Ctrl Pts',(7.02670573618382,14.971388141937,-21.4298194138177));
#242209=CARTESIAN_POINT('Ctrl Pts',(7.35695475805836,14.8130923282891,-21.4015393758236));
#242210=CARTESIAN_POINT('Ctrl Pts',(7.68142155581444,14.6441759838684,-21.3732730144395));
#242211=CARTESIAN_POINT('Ctrl Pts',(8.00489572222301,14.4757764000522,-21.3450931274699));
#242212=CARTESIAN_POINT('Ctrl Pts',(8.32262352214554,14.2968209499943,-21.3169268335571));
#242213=CARTESIAN_POINT('Ctrl Pts',(8.63403176549907,14.1074828937666,-21.2887588909868));
#242214=CARTESIAN_POINT('Ctrl Pts',(8.73169483508339,14.0481031690644,-21.2799249317259));
#242215=CARTESIAN_POINT('Ctrl Pts',(8.82873616152514,13.987701912823,-21.2710908103057));
#242216=CARTESIAN_POINT('Ctrl Pts',(8.92513753661057,13.9262835496414,-21.2622560565666));
#242217=CARTESIAN_POINT('Ctrl Pts',(9.2331870992432,13.7300218272445,-21.2340246955215));
#242218=CARTESIAN_POINT('Ctrl Pts',(9.53470448601704,13.5233773296887,-21.2057868778159));
#242219=CARTESIAN_POINT('Ctrl Pts',(9.82928005325853,13.3067892036368,-21.1775272619505));
#242220=CARTESIAN_POINT('Ctrl Pts',(10.1235199546328,13.0904478775549,-21.1492998476304));
#242221=CARTESIAN_POINT('Ctrl Pts',(10.4108342493212,12.8641851541263,-21.1210506848));
#242222=CARTESIAN_POINT('Ctrl Pts',(10.6907787004989,12.6284014665567,-21.0927644837774));
#242223=CARTESIAN_POINT('Ctrl Pts',(10.862058084017,12.4841411160455,-21.0754580393995));
#242224=CARTESIAN_POINT('Ctrl Pts',(11.030577911925,12.3363159859683,-21.0581377301268));
#242225=CARTESIAN_POINT('Ctrl Pts',(11.196228791286,12.1850119229864,-21.0408000539993));
#242226=CARTESIAN_POINT('Ctrl Pts',(11.464783720684,11.9397162015965,-21.012692033044));
#242227=CARTESIAN_POINT('Ctrl Pts',(11.7249468620802,11.6860579206468,-20.9846275476976));
#242228=CARTESIAN_POINT('Ctrl Pts',(11.9763779466756,11.4245375827565,-20.9565916602858));
#242229=CARTESIAN_POINT('Ctrl Pts',(12.2303080778059,11.160417918314,-20.9282771160508));
#242230=CARTESIAN_POINT('Ctrl Pts',(12.475332145947,10.8882787721071,-20.8999917410625));
#242231=CARTESIAN_POINT('Ctrl Pts',(12.711069133426,10.6085923326215,-20.871720147226));
#242232=CARTESIAN_POINT('Ctrl Pts',(12.9467520175797,10.3289700831749,-20.8434550419226));
#242233=CARTESIAN_POINT('Ctrl Pts',(13.1731524779619,10.041803574452,-20.8152037114459));
#242234=CARTESIAN_POINT('Ctrl Pts',(13.3898532373093,9.74752758589889,-20.7869507777241));
#242235=CARTESIAN_POINT('Ctrl Pts',(13.6046484535576,9.45583929284295,-20.7589462842157));
#242236=CARTESIAN_POINT('Ctrl Pts',(13.8099141348088,9.15716555123364,-20.7309402155334));
#242237=CARTESIAN_POINT('Ctrl Pts',(14.0052027263936,8.85189997887058,-20.7029175951753));
#242238=CARTESIAN_POINT('Ctrl Pts',(14.1455352809092,8.63253899506832,-20.6827808024053));
#242239=CARTESIAN_POINT('Ctrl Pts',(14.2807151044574,8.40977353790368,-20.6626354627935));
#242240=CARTESIAN_POINT('Ctrl Pts',(14.4105613475138,8.18374196737377,-20.6424760189768));
#242241=CARTESIAN_POINT('Ctrl Pts',(14.5926537156227,7.86676226140507,-20.6142050364828));
#242242=CARTESIAN_POINT('Ctrl Pts',(14.7642588617189,7.54335957109159,-20.5859063161289));
#242243=CARTESIAN_POINT('Ctrl Pts',(14.9251672470872,7.21409169009434,-20.5575645304739));
#242244=CARTESIAN_POINT('Ctrl Pts',(14.9609077940196,7.14095557523511,-20.55126932766));
#242245=CARTESIAN_POINT('Ctrl Pts',(14.9961204070012,7.06753004387109,-20.5449720001688));
#242246=CARTESIAN_POINT('Ctrl Pts',(15.0308024483838,6.99382113233682,-20.5386723800321));
#242247=CARTESIAN_POINT('Ctrl Pts',(15.1848866987763,6.66634956698997,-20.510684631681));
#242248=CARTESIAN_POINT('Ctrl Pts',(15.328014984704,6.33432174804765,-20.4827400448146));
#242249=CARTESIAN_POINT('Ctrl Pts',(15.460132729056,5.99834537183875,-20.4548238746434));
#242250=CARTESIAN_POINT('Ctrl Pts',(15.5935680613039,5.65901836011322,-20.4266293012334));
#242251=CARTESIAN_POINT('Ctrl Pts',(15.7157723582692,5.3156631362352,-20.3984637141355));
#242252=CARTESIAN_POINT('Ctrl Pts',(15.8266444048426,4.96887726322655,-20.3703119224455));
#242253=CARTESIAN_POINT('Ctrl Pts',(15.9380539211541,4.62041029098595,-20.3420236605037));
#242254=CARTESIAN_POINT('Ctrl Pts',(16.0380212414229,4.26847878260749,-20.3137493280452));
#242255=CARTESIAN_POINT('Ctrl Pts',(16.1263954717516,3.91366838043056,-20.2854735116035));
#242256=CARTESIAN_POINT('Ctrl Pts',(16.2144750897218,3.56004080642661,-20.2572919579908));
#242257=CARTESIAN_POINT('Ctrl Pts',(16.2910389159819,3.2035529396071,-20.2291089302723));
#242258=CARTESIAN_POINT('Ctrl Pts',(16.3558874846624,2.84477245427779,-20.2009091680561));
#242259=CARTESIAN_POINT('Ctrl Pts',(16.4198331015704,2.49098763009786,-20.1731020594603));
#242260=CARTESIAN_POINT('Ctrl Pts',(16.472387478839,2.13497305349875,-20.1452786791436));
#242261=CARTESIAN_POINT('Ctrl Pts',(16.5133094424772,1.77726934027375,-20.1174243948002));
#242262=CARTESIAN_POINT('Ctrl Pts',(16.5528854422999,1.43133085559209,-20.0904862653892));
#242263=CARTESIAN_POINT('Ctrl Pts',(16.5815815336709,1.0838120808689,-20.0635192314445));
#242264=CARTESIAN_POINT('Ctrl Pts',(16.5991333160016,0.735205627451465,
-20.0365100570295));
#242265=CARTESIAN_POINT('Ctrl Pts',(16.6021373941881,0.675539832683698,
-20.0318872973482));
#242266=CARTESIAN_POINT('Ctrl Pts',(16.6048133313182,0.615873325245954,
-20.0272657151075));
#242267=CARTESIAN_POINT('Ctrl Pts',(16.6071606913093,0.556208638599081,
-20.0226452438757));
#242268=CARTESIAN_POINT('Ctrl Pts',(16.6212977021034,0.196877167363475,
-19.994818386503));
#242269=CARTESIAN_POINT('Ctrl Pts',(16.6235212134746,-0.162387294683175,
-19.967031826231));
#242270=CARTESIAN_POINT('Ctrl Pts',(16.6140713178134,-0.521024279672165,
-19.9392710513781));
#242271=CARTESIAN_POINT('Ctrl Pts',(16.6045099816829,-0.883890589024832,
-19.9111829000237));
#242272=CARTESIAN_POINT('Ctrl Pts',(16.5829982659772,-1.2461150635201,-19.8831211458384));
#242273=CARTESIAN_POINT('Ctrl Pts',(16.5497319634175,-1.60712478219138,
-19.8550707571139));
#242274=CARTESIAN_POINT('Ctrl Pts',(16.5161813871576,-1.97121947155725,
-19.826780666734));
#242275=CARTESIAN_POINT('Ctrl Pts',(16.4706744210951,-2.33407912176382,
-19.7985021368904));
#242276=CARTESIAN_POINT('Ctrl Pts',(16.4133590430787,-2.69511537968816,
-19.7702197466496));
#242277=CARTESIAN_POINT('Ctrl Pts',(16.3561072716413,-3.05575097234511,
-19.7419687432049));
#242278=CARTESIAN_POINT('Ctrl Pts',(16.2870731577989,-3.41456778640971,
-19.7137138879265));
#242279=CARTESIAN_POINT('Ctrl Pts',(16.2063530904813,-3.77097027600504,
-19.6854398105972));
#242280=CARTESIAN_POINT('Ctrl Pts',(16.1264681765233,-4.12368532149326,
-19.6574582651184));
#242281=CARTESIAN_POINT('Ctrl Pts',(16.0351376848514,-4.47403626627519,
-19.6294578932843));
#242282=CARTESIAN_POINT('Ctrl Pts',(15.9324074004165,-4.82142879915227,
-19.6014237964851));
#242283=CARTESIAN_POINT('Ctrl Pts',(15.850520141007,-5.09833859856645,-19.5790775587663));
#242284=CARTESIAN_POINT('Ctrl Pts',(15.7613887135872,-5.37336845019897,
-19.5567098927625));
#242285=CARTESIAN_POINT('Ctrl Pts',(15.6650153669875,-5.64620610449956,
-19.5343132525289));
#242286=CARTESIAN_POINT('Ctrl Pts',(15.5429326288575,-5.99182830272384,
-19.505941889895));
#242287=CARTESIAN_POINT('Ctrl Pts',(15.4096215579583,-6.33282494842872,
-19.477614875209));
#242288=CARTESIAN_POINT('Ctrl Pts',(15.2652614529735,-6.66862512051605,
-19.4493168530627));
#242289=CARTESIAN_POINT('Ctrl Pts',(15.1860594421232,-6.85285918487876,
-19.4337913707467));
#242290=CARTESIAN_POINT('Ctrl Pts',(15.1035306683431,-7.03552897260809,
-19.4182746154071));
#242291=CARTESIAN_POINT('Ctrl Pts',(15.0176982060438,-7.21653891697961,
-19.4027640510929));
#242292=CARTESIAN_POINT('Ctrl Pts',(14.8626427274744,-7.54353155820748,
-19.3747443728943));
#242293=CARTESIAN_POINT('Ctrl Pts',(14.6968088074133,-7.86510871819483,
-19.3467448985555));
#242294=CARTESIAN_POINT('Ctrl Pts',(14.5206315113398,-8.18085325966948,
-19.3187506774349));
#242295=CARTESIAN_POINT('Ctrl Pts',(14.3427195054669,-8.49970674402399,
-19.2904808143855));
#242296=CARTESIAN_POINT('Ctrl Pts',(14.1542591408802,-8.81261266595993,
-19.2622163085148));
#242297=CARTESIAN_POINT('Ctrl Pts',(13.9556512393042,-9.11911750463747,
-19.2339417626241));
#242298=CARTESIAN_POINT('Ctrl Pts',(13.757029069091,-9.42564436361887,-19.2056651853982));
#242299=CARTESIAN_POINT('Ctrl Pts',(13.5482575398877,-9.72576967475991,
-19.1773785667097));
#242300=CARTESIAN_POINT('Ctrl Pts',(13.3296956013652,-10.0190089946605,
-19.1490665054731));
#242301=CARTESIAN_POINT('Ctrl Pts',(13.1127808120511,-10.3100383739058,
-19.1209678125363));
#242302=CARTESIAN_POINT('Ctrl Pts',(12.8862222294784,-10.5942855654781,
-19.0928440590914));
#242303=CARTESIAN_POINT('Ctrl Pts',(12.6503351559041,-10.8712402872845,
-19.0646801890817));
#242304=CARTESIAN_POINT('Ctrl Pts',(12.5593789515949,-10.9780318544497,
-19.0538204218383));
#242305=CARTESIAN_POINT('Ctrl Pts',(12.4670354286604,-11.0837387461765,
-19.0429546900058));
#242306=CARTESIAN_POINT('Ctrl Pts',(12.3733214231726,-11.1883300359721,
-19.032082130393));
#242307=CARTESIAN_POINT('Ctrl Pts',(12.1292033326557,-11.4607826519572,
-19.0037599124079));
#242308=CARTESIAN_POINT('Ctrl Pts',(11.8765693588157,-11.7247959525783,
-18.9754818864535));
#242309=CARTESIAN_POINT('Ctrl Pts',(11.6158586903597,-11.9799558748149,
-18.9472327787697));
#242310=CARTESIAN_POINT('Ctrl Pts',(11.3545262567264,-12.2357243243328,
-18.9189163001894));
#242311=CARTESIAN_POINT('Ctrl Pts',(11.0850781924369,-12.4825975683943,
-18.8906288779777));
#242312=CARTESIAN_POINT('Ctrl Pts',(10.807913859408,-12.7201288523091,-18.8623551282672));
#242313=CARTESIAN_POINT('Ctrl Pts',(10.5479878451265,-12.9428868068425,
-18.8358398728924));
#242314=CARTESIAN_POINT('Ctrl Pts',(10.2812749143717,-13.1574287511618,
-18.8093366421718));
#242315=CARTESIAN_POINT('Ctrl Pts',(10.0080745282113,-13.363357227376,-18.7828327473726));
#242316=CARTESIAN_POINT('Ctrl Pts',(9.71698115984788,-13.5827727802806,
-18.7545930068646));
#242317=CARTESIAN_POINT('Ctrl Pts',(9.41852263022759,-13.7924103793427,
-18.7263525124489));
#242318=CARTESIAN_POINT('Ctrl Pts',(9.11326054102828,-13.9920527718058,
-18.6980959148903));
#242319=CARTESIAN_POINT('Ctrl Pts',(8.80809788149039,-14.1916301369491,
-18.6698485210424));
#242320=CARTESIAN_POINT('Ctrl Pts',(8.49613556393319,-14.3812190389922,
-18.6415850345401));
#242321=CARTESIAN_POINT('Ctrl Pts',(8.17791060365275,-14.5605564596405,
-18.6132901205773));
#242322=CARTESIAN_POINT('Ctrl Pts',(7.86537251983886,-14.7366890098846,
-18.5855008541922));
#242323=CARTESIAN_POINT('Ctrl Pts',(7.54679308573698,-14.9029332951471,
-18.5576812735647));
#242324=CARTESIAN_POINT('Ctrl Pts',(7.22266587041397,-15.0589936160384,
-18.529816850879));
#242325=CARTESIAN_POINT('Ctrl Pts',(6.89511550890821,-15.2167021085935,
-18.5016581487017));
#242326=CARTESIAN_POINT('Ctrl Pts',(6.56294218206691,-15.363508594199,-18.4735431273638));
#242327=CARTESIAN_POINT('Ctrl Pts',(6.22673112707704,-15.4992658073047,
-18.4454567780734));
#242328=CARTESIAN_POINT('Ctrl Pts',(5.8874955826262,-15.6362442659767,-18.4171177694306));
#242329=CARTESIAN_POINT('Ctrl Pts',(5.54414883916129,-15.7619740411621,
-18.3888079510126));
#242330=CARTESIAN_POINT('Ctrl Pts',(5.19726329286172,-15.8762595558757,
-18.3605119047571));
#242331=CARTESIAN_POINT('Ctrl Pts',(4.85054687181906,-15.9904893502884,
-18.3322296543377));
#242332=CARTESIAN_POINT('Ctrl Pts',(4.50029455652808,-16.0932862577046,
-18.3039611626545));
#242333=CARTESIAN_POINT('Ctrl Pts',(4.14705717930607,-16.1844073135274,
-18.2756910336191));
#242334=CARTESIAN_POINT('Ctrl Pts',(3.79667147959957,-16.2747927510865,
-18.2476491287086));
#242335=CARTESIAN_POINT('Ctrl Pts',(3.44334818344587,-16.3536902491101,
-18.2196056127751));
#242336=CARTESIAN_POINT('Ctrl Pts',(3.08761255614151,-16.420813083512,-18.1915454590541));
#242337=CARTESIAN_POINT('Ctrl Pts',(2.96638320502012,-16.4436875358732,
-18.1819829807222));
#242338=CARTESIAN_POINT('Ctrl Pts',(2.8448736292562,-16.4651941072654,-18.1724185701664));
#242339=CARTESIAN_POINT('Ctrl Pts',(2.72310445562526,-16.4853200680369,
-18.1628516326601));
#242340=CARTESIAN_POINT('Ctrl Pts',(2.36309283912775,-16.5448226453714,
-18.1345668990621));
#242341=CARTESIAN_POINT('Ctrl Pts',(2.00081189231003,-16.5922611906995,
-18.1062600775742));
#242342=CARTESIAN_POINT('Ctrl Pts',(1.63685762504883,-16.627649207252,-18.0779157984906));
#242343=CARTESIAN_POINT('Ctrl Pts',(1.42132741092308,-16.6486056500558,
-18.0611305892221));
#242344=CARTESIAN_POINT('Ctrl Pts',(1.20521039574113,-16.6653351122863,
-18.0443322439596));
#242345=CARTESIAN_POINT('Ctrl Pts',(0.988631384807843,-16.6778318337152,
-18.0275175707068));
#242346=CARTESIAN_POINT('Ctrl Pts',(0.627305932349519,-16.698680500006,
-17.9994651320385));
#242347=CARTESIAN_POINT('Ctrl Pts',(0.265839807987004,-16.7076848533568,
-17.9714560427809));
#242348=CARTESIAN_POINT('Ctrl Pts',(-0.0951788239794007,-16.7050022328062,
-17.9434754653348));
#242349=CARTESIAN_POINT('Ctrl Pts',(-0.459582700784018,-16.7022944575225,
-17.9152325160968));
#242350=CARTESIAN_POINT('Ctrl Pts',(-0.823531207946113,-16.6876795231244,
-17.8870186158841));
#242351=CARTESIAN_POINT('Ctrl Pts',(-1.18642917362931,-16.6612670191802,
-17.8588185052198));
#242352=CARTESIAN_POINT('Ctrl Pts',(-1.55069227643977,-16.634755157584,
-17.8305123123458));
#242353=CARTESIAN_POINT('Ctrl Pts',(-1.91389749812131,-16.596356778137,
-17.8022200129616));
#242354=CARTESIAN_POINT('Ctrl Pts',(-2.2754440762475,-16.5461304477647,
-17.7739261741669));
#242355=CARTESIAN_POINT('Ctrl Pts',(-2.63561096910754,-16.4960957843371,
-17.745740306502));
#242356=CARTESIAN_POINT('Ctrl Pts',(-2.99413242286726,-16.4343231929001,
-17.7175529111529));
#242357=CARTESIAN_POINT('Ctrl Pts',(-3.35040706633294,-16.3608196465813,
-17.689348730665));
#242358=CARTESIAN_POINT('Ctrl Pts',(-3.70178251798834,-16.2883268597391,
-17.6615323905486));
#242359=CARTESIAN_POINT('Ctrl Pts',(-4.05097303899054,-16.2044233832853,
-17.6336997237488));
#242360=CARTESIAN_POINT('Ctrl Pts',(-4.39738647554038,-16.1090680519218,
-17.6058360930855));
#242361=CARTESIAN_POINT('Ctrl Pts',(-4.65828637694677,-16.037251563511,
-17.5848507105169));
#242362=CARTESIAN_POINT('Ctrl Pts',(-4.91761077930795,-15.9589382781117,
-17.5638477643385));
#242363=CARTESIAN_POINT('Ctrl Pts',(-5.17509822271677,-15.8740929678083,
-17.5428210012567));
#242364=CARTESIAN_POINT('Ctrl Pts',(-5.24706555113658,-15.8503788393419,
-17.5369440546208));
#242365=CARTESIAN_POINT('Ctrl Pts',(-5.31888932561698,-15.8261543416181,
-17.5310652474228));
#242366=CARTESIAN_POINT('Ctrl Pts',(-5.39056478426009,-15.8014217629548,
-17.5251844431244));
#242367=CARTESIAN_POINT('Ctrl Pts',(-5.73012834565761,-15.6842508002231,
-17.4973240444709));
#242368=CARTESIAN_POINT('Ctrl Pts',(-6.06529615113133,-15.5560490316589,
-17.4695064014));
#242369=CARTESIAN_POINT('Ctrl Pts',(-6.39562910317803,-15.4172403657951,
-17.4417169808228));
#242370=CARTESIAN_POINT('Ctrl Pts',(-6.72987688802474,-15.2767866544865,
-17.4135982230283));
#242371=CARTESIAN_POINT('Ctrl Pts',(-7.0591750294962,-15.1254729377381,
-17.3855083606316));
#242372=CARTESIAN_POINT('Ctrl Pts',(-7.38305733706417,-14.9636860721513,
-17.357432337146));
#242373=CARTESIAN_POINT('Ctrl Pts',(-7.70973883166436,-14.8005009465004,
-17.3291136636638));
#242374=CARTESIAN_POINT('Ctrl Pts',(-8.03091098740919,-14.6266606137427,
-17.3008090693357));
#242375=CARTESIAN_POINT('Ctrl Pts',(-8.34607642153696,-14.4425126461203,
-17.272503103344));
#242376=CARTESIAN_POINT('Ctrl Pts',(-8.66086655417487,-14.2585839633532,
-17.2442308443204));
#242377=CARTESIAN_POINT('Ctrl Pts',(-8.96966475054134,-14.0643718616513,
-17.2159572168979));
#242378=CARTESIAN_POINT('Ctrl Pts',(-9.27194904581676,-13.8601779599664,
-17.187666824825));
#242379=CARTESIAN_POINT('Ctrl Pts',(-9.57091440233772,-13.6582260108551,
-17.1596870478919));
#242380=CARTESIAN_POINT('Ctrl Pts',(-9.86350853174706,-13.4465098874561,
-17.1316908724223));
#242381=CARTESIAN_POINT('Ctrl Pts',(-10.1491940000697,-13.225282781169,
-17.1036634032031));
#242382=CARTESIAN_POINT('Ctrl Pts',(-10.4235434583842,-13.0128339746872,
-17.0767480650048));
#242383=CARTESIAN_POINT('Ctrl Pts',(-10.6915218327424,-12.7916135538812,
-17.0498038672561));
#242384=CARTESIAN_POINT('Ctrl Pts',(-10.9526189716166,-12.5618160860699,
-17.0228176179721));
#242385=CARTESIAN_POINT('Ctrl Pts',(-11.2272587502795,-12.320099436209,
-16.9944316403921));
#242386=CARTESIAN_POINT('Ctrl Pts',(-11.49340404815,-12.0696683701567,-16.9660900443253));
#242387=CARTESIAN_POINT('Ctrl Pts',(-11.7505822163086,-11.8108852982282,
-16.9377774605399));
#242388=CARTESIAN_POINT('Ctrl Pts',(-11.7961178342337,-11.7650655182167,
-16.9327644728243));
#242389=CARTESIAN_POINT('Ctrl Pts',(-11.8413722681444,-11.7189837909366,
-16.9277523946353));
#242390=CARTESIAN_POINT('Ctrl Pts',(-11.8863428045116,-11.6726419837547,
-16.9227411406605));
#242391=CARTESIAN_POINT('Ctrl Pts',(-12.1375681597681,-11.4137561017302,
-16.8947460540595));
#242392=CARTESIAN_POINT('Ctrl Pts',(-12.379936291622,-11.1467568062035,
-16.8667766898661));
#242393=CARTESIAN_POINT('Ctrl Pts',(-12.613220618058,-10.8722040327784,
-16.8388181740562));
#242394=CARTESIAN_POINT('Ctrl Pts',(-12.8492444906175,-10.5944270822401,
-16.8105313308152));
#242395=CARTESIAN_POINT('Ctrl Pts',(-13.0759703122617,-10.3089177784829,
-16.7822555922481));
#242396=CARTESIAN_POINT('Ctrl Pts',(-13.2931255290608,-10.0162185595838,
-16.7539755535774));
#242397=CARTESIAN_POINT('Ctrl Pts',(-13.5104780537485,-9.72325339328655,
-16.7256698195777));
#242398=CARTESIAN_POINT('Ctrl Pts',(-13.7182428761626,-9.42308474205635,
-16.6973597776568));
#242399=CARTESIAN_POINT('Ctrl Pts',(-13.9161040915659,-9.1162262956704,
-16.6690299804418));
#242400=CARTESIAN_POINT('Ctrl Pts',(-14.1125127577032,-8.81162057481316,
-16.6409081594392));
#242401=CARTESIAN_POINT('Ctrl Pts',(-14.2991629337687,-8.50042240622376,
-16.6127668721345));
#242402=CARTESIAN_POINT('Ctrl Pts',(-14.4756996966711,-8.18311209334811,
-16.5845910083189));
#242403=CARTESIAN_POINT('Ctrl Pts',(-14.6095889029679,-7.94245725612198,
-16.5632218386289));
#242404=CARTESIAN_POINT('Ctrl Pts',(-14.7376599503735,-7.69828619657273,
-16.5418327804298));
#242405=CARTESIAN_POINT('Ctrl Pts',(-14.8597388564099,-7.45080255849591,
-16.5204172417444));
#242406=CARTESIAN_POINT('Ctrl Pts',(-15.0213454927489,-7.12318659602496,
-16.4920676006419));
#242407=CARTESIAN_POINT('Ctrl Pts',(-15.1719354069671,-6.79081563171982,
-16.4637622250727));
#242408=CARTESIAN_POINT('Ctrl Pts',(-15.3112713202482,-6.45424187574799,
-16.4354858066996));
#242409=CARTESIAN_POINT('Ctrl Pts',(-15.4509204669557,-6.11691148677101,
-16.4071458216608));
#242410=CARTESIAN_POINT('Ctrl Pts',(-15.5792652512083,-5.77535888657356,
-16.3788349241585));
#242411=CARTESIAN_POINT('Ctrl Pts',(-15.6960232414225,-5.43011129135204,
-16.3505377018153));
#242412=CARTESIAN_POINT('Ctrl Pts',(-15.7619528432107,-5.2351607236907,
-16.3345591413983));
#242413=CARTESIAN_POINT('Ctrl Pts',(-15.8241871729383,-5.03903152600169,
-16.3185849413083));
#242414=CARTESIAN_POINT('Ctrl Pts',(-15.8826687228118,-4.84181550811815,
-16.302612326541));
#242415=CARTESIAN_POINT('Ctrl Pts',(-15.9860927231065,-4.49304107351811,
-16.2743649268404));
#242416=CARTESIAN_POINT('Ctrl Pts',(-16.0777826446644,-4.14086818598865,
-16.2461224853555));
#242417=CARTESIAN_POINT('Ctrl Pts',(-16.1577458463448,-3.78590095749712,
-16.2178696529682));
#242418=CARTESIAN_POINT('Ctrl Pts',(-16.2378765378511,-3.43019021951602,
-16.1895576425856));
#242419=CARTESIAN_POINT('Ctrl Pts',(-16.3062313833558,-3.07167284435777,
-16.1612351977261));
#242420=CARTESIAN_POINT('Ctrl Pts',(-16.3627661244229,-2.71094834920564,
-16.1328868720532));
#242421=CARTESIAN_POINT('Ctrl Pts',(-16.4190380756752,-2.35190060575592,
-16.1046703175906));
#242422=CARTESIAN_POINT('Ctrl Pts',(-16.4635995551393,-1.99066563794202,
-16.0764281223583));
#242423=CARTESIAN_POINT('Ctrl Pts',(-16.4963554859378,-1.62783496502399,
-16.0481450538578));
#242424=CARTESIAN_POINT('Ctrl Pts',(-16.507993093936,-1.49892758739193,
-16.0380965754244));
#242425=CARTESIAN_POINT('Ctrl Pts',(-16.5181400643919,-1.36981883509639,
-16.0280429377318));
#242426=CARTESIAN_POINT('Ctrl Pts',(-16.5267905576886,-1.2405354563316,
-16.0179834576499));
#242427=CARTESIAN_POINT('Ctrl Pts',(-16.5519149372059,-0.865046503044487,
-15.9887668353535));
#242428=CARTESIAN_POINT('Ctrl Pts',(-16.564337258597,-0.48932362704041,
-15.959597225388));
#242429=CARTESIAN_POINT('Ctrl Pts',(-16.5641259001719,-0.11403164006298,
-15.9304578737825));
#242430=CARTESIAN_POINT('Ctrl Pts',(-16.6283978184156,-0.114081589627003,
-20.8108156498892));
#242431=CARTESIAN_POINT('Ctrl Pts',(-16.6286613979154,-0.497518327459241,
-20.8408258913713));
#242432=CARTESIAN_POINT('Ctrl Pts',(-16.6157956129292,-0.880605782927569,
-20.8708061659532));
#242433=CARTESIAN_POINT('Ctrl Pts',(-16.5898781810583,-1.26265089670841,
-20.9007743575416));
#242434=CARTESIAN_POINT('Ctrl Pts',(-16.5651389735141,-1.62732797614162,
-20.929380174473));
#242435=CARTESIAN_POINT('Ctrl Pts',(-16.5285073696412,-1.99105595588592,
-20.9579749820467));
#242436=CARTESIAN_POINT('Ctrl Pts',(-16.4799977812409,-2.35323222234744,
-20.9865743349237));
#242437=CARTESIAN_POINT('Ctrl Pts',(-16.4317383337753,-2.71354091761646,
-21.0150262145053));
#242438=CARTESIAN_POINT('Ctrl Pts',(-16.3717230245607,-3.07231442512307,
-21.0434825926358));
#242439=CARTESIAN_POINT('Ctrl Pts',(-16.2999153428655,-3.42895088541438,
-21.0719587851643));
#242440=CARTESIAN_POINT('Ctrl Pts',(-16.2290505330488,-3.78090452513063,
-21.100061070605));
#242441=CARTESIAN_POINT('Ctrl Pts',(-16.1467008842869,-4.1307773799306,
-21.1281826535146));
#242442=CARTESIAN_POINT('Ctrl Pts',(-16.0527831815013,-4.47797474629993,
-21.1563382548613));
#242443=CARTESIAN_POINT('Ctrl Pts',(-16.0368793018123,-4.53676861560573,
-21.1611060811934));
#242444=CARTESIAN_POINT('Ctrl Pts',(-16.0206435913387,-4.59548571542775,
-21.165874883023));
#242445=CARTESIAN_POINT('Ctrl Pts',(-16.004075510394,-4.65412309488594,
-21.1706447318347));
#242446=CARTESIAN_POINT('Ctrl Pts',(-15.9569736263532,-4.82082502354682,
-21.1842050751461));
#242447=CARTESIAN_POINT('Ctrl Pts',(-15.9071856013352,-4.98688273241881,
-21.1977738804239));
#242448=CARTESIAN_POINT('Ctrl Pts',(-15.8547367084008,-5.15223863936098,
-21.2113527902088));
#242449=CARTESIAN_POINT('Ctrl Pts',(-15.7457286259569,-5.49590900737133,
-21.2395747570514));
#242450=CARTESIAN_POINT('Ctrl Pts',(-15.6255732006787,-5.83546657006669,
-21.2677515833519));
#242451=CARTESIAN_POINT('Ctrl Pts',(-15.4946745555503,-6.17045283951902,
-21.2958979962291));
#242452=CARTESIAN_POINT('Ctrl Pts',(-15.3622741117403,-6.50928240266875,
-21.3243673325844));
#242453=CARTESIAN_POINT('Ctrl Pts',(-15.2188823279354,-6.8434356754184,
-21.3528055536466));
#242454=CARTESIAN_POINT('Ctrl Pts',(-15.0648648040848,-7.17242862315904,
-21.381227899834));
#242455=CARTESIAN_POINT('Ctrl Pts',(-14.909632386368,-7.50401667504255,
-21.4098744421594));
#242456=CARTESIAN_POINT('Ctrl Pts',(-14.7436057065499,-7.8303631939999,
-21.4385048581788));
#242457=CARTESIAN_POINT('Ctrl Pts',(-14.56710920132,-8.15095519634725,-21.4671347523986));
#242458=CARTESIAN_POINT('Ctrl Pts',(-14.3908991619848,-8.47102685595672,
-21.4957181783427));
#242459=CARTESIAN_POINT('Ctrl Pts',(-14.2042529574718,-8.78536316275888,
-21.5243010841799));
#242460=CARTESIAN_POINT('Ctrl Pts',(-14.007448002064,-9.09342871234711,
-21.5528989991419));
#242461=CARTESIAN_POINT('Ctrl Pts',(-13.8129260389462,-9.39792061576844,
-21.5811651703263));
#242462=CARTESIAN_POINT('Ctrl Pts',(-13.6084793017541,-9.69628683283671,
-21.6094460044361));
#242463=CARTESIAN_POINT('Ctrl Pts',(-13.3943361187843,-9.98797919103507,
-21.6377564970783));
#242464=CARTESIAN_POINT('Ctrl Pts',(-13.1875210744451,-10.2696896202795,
-21.6650981836538));
#242465=CARTESIAN_POINT('Ctrl Pts',(-12.9716614543407,-10.545175379418,
-21.6924675336222));
#242466=CARTESIAN_POINT('Ctrl Pts',(-12.7469315673079,-10.8139087989022,
-21.7198780556842));
#242467=CARTESIAN_POINT('Ctrl Pts',(-12.5320334736334,-11.0708852977396,
-21.7460893843843));
#242468=CARTESIAN_POINT('Ctrl Pts',(-12.3096526555956,-11.3209350593352,
-21.7722617791578));
#242469=CARTESIAN_POINT('Ctrl Pts',(-12.080049622327,-11.5636869565006,
-21.7984070367701));
#242470=CARTESIAN_POINT('Ctrl Pts',(-11.8317789496551,-11.8261755479781,
-21.8266780077682));
#242471=CARTESIAN_POINT('Ctrl Pts',(-11.5750643857633,-12.080132263444,
-21.8549172494947));
#242472=CARTESIAN_POINT('Ctrl Pts',(-11.3104619283971,-12.3253158371047,
-21.8831396769046));
#242473=CARTESIAN_POINT('Ctrl Pts',(-11.0408150651181,-12.575173613269,
-21.9119001393015));
#242474=CARTESIAN_POINT('Ctrl Pts',(-10.7629763238928,-12.8159209749092,
-21.9406431401698));
#242475=CARTESIAN_POINT('Ctrl Pts',(-10.4774929424829,-13.0472666515255,
-21.9693844644425));
#242476=CARTESIAN_POINT('Ctrl Pts',(-10.1931554294289,-13.2776837567874,
-21.9980104272752));
#242477=CARTESIAN_POINT('Ctrl Pts',(-9.90123400432919,-13.4987747892275,
-22.0266347269447));
#242478=CARTESIAN_POINT('Ctrl Pts',(-9.60223578083108,-13.7102115051584,
-22.0552729596625));
#242479=CARTESIAN_POINT('Ctrl Pts',(-9.30143013171879,-13.922926342851,
-22.0840843087111));
#242480=CARTESIAN_POINT('Ctrl Pts',(-8.99346139758405,-14.12587016976,-22.1129097597653));
#242481=CARTESIAN_POINT('Ctrl Pts',(-8.67881924534919,-14.3186625840815,
-22.1417651941843));
#242482=CARTESIAN_POINT('Ctrl Pts',(-8.36417709311434,-14.5114549984029,
-22.1706206286033));
#242483=CARTESIAN_POINT('Ctrl Pts',(-8.04286102162111,-14.6940963462263,
-22.1995060463869));
#242484=CARTESIAN_POINT('Ctrl Pts',(-7.71534142234596,-14.8661548224041,
-22.2284373294983));
#242485=CARTESIAN_POINT('Ctrl Pts',(-7.3907675764883,-15.0366657825085,
-22.2571084009268));
#242486=CARTESIAN_POINT('Ctrl Pts',(-7.06114017673343,-15.1962373184418,
-22.2857328927632));
#242487=CARTESIAN_POINT('Ctrl Pts',(-6.72699999755748,-15.3446071780205,
-22.3143262422035));
#242488=CARTESIAN_POINT('Ctrl Pts',(-6.3920816756132,-15.4933225600491,
-22.3429861795896));
#242489=CARTESIAN_POINT('Ctrl Pts',(-6.05262904334163,-15.6307843492219,
-22.3716148293624));
#242490=CARTESIAN_POINT('Ctrl Pts',(-5.70915659804896,-15.7566858501123,
-22.400227737408));
#242491=CARTESIAN_POINT('Ctrl Pts',(-5.60512507039593,-15.794819114224,
-22.4088940644318));
#242492=CARTESIAN_POINT('Ctrl Pts',(-5.50072459523601,-15.8318915548321,
-22.4175589473555));
#242493=CARTESIAN_POINT('Ctrl Pts',(-5.39596903019264,-15.8678938130362,
-22.4262228181409));
#242494=CARTESIAN_POINT('Ctrl Pts',(-5.05084598693311,-15.9865052577882,
-22.4547664229664));
#242495=CARTESIAN_POINT('Ctrl Pts',(-4.70187004625129,-16.0935046461728,
-22.4832990419007));
#242496=CARTESIAN_POINT('Ctrl Pts',(-4.34964782307144,-16.1888851608979,
-22.5118361220303));
#242497=CARTESIAN_POINT('Ctrl Pts',(-3.99643989951812,-16.2845325997488,
-22.5404530637037));
#242498=CARTESIAN_POINT('Ctrl Pts',(-3.63996692677288,-16.3684961222946,
-22.5690744915766));
#242499=CARTESIAN_POINT('Ctrl Pts',(-3.28082832586682,-16.440717797543,
-22.5977159833718));
#242500=CARTESIAN_POINT('Ctrl Pts',(-2.92317210419858,-16.5126413708563,
-22.6262392546452));
#242501=CARTESIAN_POINT('Ctrl Pts',(-2.56287163920672,-16.5729198573212,
-22.6547824245515));
#242502=CARTESIAN_POINT('Ctrl Pts',(-2.20051537731531,-16.6214447496257,
-22.6833608792926));
#242503=CARTESIAN_POINT('Ctrl Pts',(-1.97387301014523,-16.6517955331369,
-22.7012357977465));
#242504=CARTESIAN_POINT('Ctrl Pts',(-1.74642635305545,-16.6775471669396,
-22.7191245200145));
#242505=CARTESIAN_POINT('Ctrl Pts',(-1.51832019565512,-16.6986627401487,
-22.7370308110598));
#242506=CARTESIAN_POINT('Ctrl Pts',(-1.15332788815459,-16.7324497359827,
-22.7656826394974));
#242507=CARTESIAN_POINT('Ctrl Pts',(-0.787814255222999,-16.7542615458103,
-22.7942879554228));
#242508=CARTESIAN_POINT('Ctrl Pts',(-0.422388013004161,-16.7641336939911,
-22.8228621628342));
#242509=CARTESIAN_POINT('Ctrl Pts',(-0.0556810250938637,-16.7740404420714,
-22.8515365171119));
#242510=CARTESIAN_POINT('Ctrl Pts',(0.310938535518166,-16.7719237542731,
-22.8801795444352));
#242511=CARTESIAN_POINT('Ctrl Pts',(0.676867275231658,-16.7577682023718,
-22.9088068119242));
#242512=CARTESIAN_POINT('Ctrl Pts',(1.04163287272988,-16.7436576453513,
-22.9373430846928));
#242513=CARTESIAN_POINT('Ctrl Pts',(1.40571261077224,-16.7175846522373,
-22.9658636976569));
#242514=CARTESIAN_POINT('Ctrl Pts',(1.76851182131117,-16.6794825103202,
-22.9943840705444));
#242515=CARTESIAN_POINT('Ctrl Pts',(2.02166863679837,-16.6528953055227,
-23.0142852350646));
#242516=CARTESIAN_POINT('Ctrl Pts',(2.27420202348194,-16.6204499492516,
-23.0341862827018));
#242517=CARTESIAN_POINT('Ctrl Pts',(2.52590854782781,-16.5821087793547,
-23.0540924526014));
#242518=CARTESIAN_POINT('Ctrl Pts',(2.88751084970527,-16.5270277466823,
-23.0826897123505));
#242519=CARTESIAN_POINT('Ctrl Pts',(3.24740749762137,-16.4597808114921,
-23.1112975435412));
#242520=CARTESIAN_POINT('Ctrl Pts',(3.60504302026777,-16.3805910951138,
-23.1399314802159));
#242521=CARTESIAN_POINT('Ctrl Pts',(3.96208644009024,-16.3015324855517,
-23.1685180104287));
#242522=CARTESIAN_POINT('Ctrl Pts',(4.31687675138551,-16.2105703880502,
-23.1971305597563));
#242523=CARTESIAN_POINT('Ctrl Pts',(4.66884180612116,-16.1078788446401,
-23.2257845857979));
#242524=CARTESIAN_POINT('Ctrl Pts',(4.75018684630758,-16.0841451028578,
-23.23240701285));
#242525=CARTESIAN_POINT('Ctrl Pts',(4.83138087406641,-16.0597846383846,
-23.2390316553824));
#242526=CARTESIAN_POINT('Ctrl Pts',(4.91241663099282,-16.0347992533638,
-23.2456587042251));
#242527=CARTESIAN_POINT('Ctrl Pts',(5.26006185515502,-15.9276113883298,
-23.2740888931668));
#242528=CARTESIAN_POINT('Ctrl Pts',(5.60369294194524,-15.8092661073183,
-23.3024732909624));
#242529=CARTESIAN_POINT('Ctrl Pts',(5.9427974146989,-15.6800897405808,-23.3308269447897));
#242530=CARTESIAN_POINT('Ctrl Pts',(6.29332213749924,-15.5465630142143,
-23.3601354837407));
#242531=CARTESIAN_POINT('Ctrl Pts',(6.63901084360072,-15.4014634375829,
-23.3894111730799));
#242532=CARTESIAN_POINT('Ctrl Pts',(6.97928794192577,-15.2450946682969,
-23.4186706326556));
#242533=CARTESIAN_POINT('Ctrl Pts',(7.31218929252499,-15.0921153031175,
-23.4472958726687));
#242534=CARTESIAN_POINT('Ctrl Pts',(7.63991158437901,-14.9283495633626,
-23.4759055788786));
#242535=CARTESIAN_POINT('Ctrl Pts',(7.96189865161879,-14.7540319394697,
-23.5045153142442));
#242536=CARTESIAN_POINT('Ctrl Pts',(8.29458661587205,-14.5739210551303,
-23.5340758636731));
#242537=CARTESIAN_POINT('Ctrl Pts',(8.62115256893732,-14.3825452978691,
-23.5636364442244));
#242538=CARTESIAN_POINT('Ctrl Pts',(8.94095476777088,-14.1801119067235,
-23.5932142233102));
#242539=CARTESIAN_POINT('Ctrl Pts',(9.26075696660445,-13.9776785155779,
-23.622792002396));
#242540=CARTESIAN_POINT('Ctrl Pts',(9.57379605428222,-13.7641872383104,
-23.6523869800162));
#242541=CARTESIAN_POINT('Ctrl Pts',(9.8793920762077,-13.5397968678805,-23.6820163242537));
#242542=CARTESIAN_POINT('Ctrl Pts',(10.127709753287,-13.3574643388343,-23.7060921937238));
#242543=CARTESIAN_POINT('Ctrl Pts',(10.3711122881505,-13.1679343094093,
-23.7301907543647));
#242544=CARTESIAN_POINT('Ctrl Pts',(10.6093482034645,-12.971455477503,-23.7543212173943));
#242545=CARTESIAN_POINT('Ctrl Pts',(10.8885037189808,-12.7412292769884,
-23.7825963489495));
#242546=CARTESIAN_POINT('Ctrl Pts',(11.1596854043574,-12.5021897703166,
-23.8108261920157));
#242547=CARTESIAN_POINT('Ctrl Pts',(11.4226019537763,-12.2548744230558,
-23.8390255468329));
#242548=CARTESIAN_POINT('Ctrl Pts',(11.6883590748271,-12.0048870608111,
-23.8675295697568));
#242549=CARTESIAN_POINT('Ctrl Pts',(11.9456719002381,-11.7464437026411,
-23.896002442077));
#242550=CARTESIAN_POINT('Ctrl Pts',(12.194211201734,-11.480054225178,-23.9244594495192));
#242551=CARTESIAN_POINT('Ctrl Pts',(12.444372214507,-11.2119265645899,-23.9531021380573));
#242552=CARTESIAN_POINT('Ctrl Pts',(12.6856452391527,-10.9357483419298,
-23.9817287540057));
#242553=CARTESIAN_POINT('Ctrl Pts',(12.9176599179872,-10.6519998253423,
-24.0103548848523));
#242554=CARTESIAN_POINT('Ctrl Pts',(13.1491180002203,-10.3689320133584,
-24.038912342427));
#242555=CARTESIAN_POINT('Ctrl Pts',(13.3713624605991,-10.0783297285267,
-24.0674693172249));
#242556=CARTESIAN_POINT('Ctrl Pts',(13.5839856142263,-9.78063703629905,
-24.0960412854058));
#242557=CARTESIAN_POINT('Ctrl Pts',(13.7939129005065,-9.48671881545285,
-24.124250987132));
#242558=CARTESIAN_POINT('Ctrl Pts',(13.994461581888,-9.18588837440926,-24.152475304448));
#242559=CARTESIAN_POINT('Ctrl Pts',(14.1851957265393,-8.87854810923705,
-24.1807291328344));
#242560=CARTESIAN_POINT('Ctrl Pts',(14.37014924986,-8.58052247252768,-24.2081266662803));
#242561=CARTESIAN_POINT('Ctrl Pts',(14.5458742258661,-8.27637516532381,
-24.235551949109));
#242562=CARTESIAN_POINT('Ctrl Pts',(14.7119294635366,-7.96645629896113,
-24.2630185636111));
#242563=CARTESIAN_POINT('Ctrl Pts',(14.8066768035284,-7.78962364608571,
-24.2786903888373));
#242564=CARTESIAN_POINT('Ctrl Pts',(14.8981096606237,-7.61122071562226,
-24.2943483025755));
#242565=CARTESIAN_POINT('Ctrl Pts',(14.9861739150555,-7.43132789308828,
-24.309994824525));
#242566=CARTESIAN_POINT('Ctrl Pts',(15.1449850761364,-7.10691717501584,
-24.33821106656));
#242567=CARTESIAN_POINT('Ctrl Pts',(15.2928439062694,-6.77766290823084,
-24.3663902614269));
#242568=CARTESIAN_POINT('Ctrl Pts',(15.4297319410277,-6.44417318495115,
-24.3945471867778));
#242569=CARTESIAN_POINT('Ctrl Pts',(15.5681108583578,-6.10705133986299,
-24.423010776399));
#242570=CARTESIAN_POINT('Ctrl Pts',(15.6952788970761,-5.76560077480311,
-24.4514516087756));
#242571=CARTESIAN_POINT('Ctrl Pts',(15.8111710832701,-5.42042279475772,
-24.4798849502523));
#242572=CARTESIAN_POINT('Ctrl Pts',(15.9278530049692,-5.07289263450632,
-24.5085120478401));
#242573=CARTESIAN_POINT('Ctrl Pts',(16.0331050490868,-4.72158354131436,
-24.5371315520875));
#242574=CARTESIAN_POINT('Ctrl Pts',(16.1268119152929,-4.36709005748691,
-24.5657590441525));
#242575=CARTESIAN_POINT('Ctrl Pts',(16.2203465053601,-4.01324829504509,
-24.5943339057752));
#242576=CARTESIAN_POINT('Ctrl Pts',(16.3023784426703,-3.65623327069836,
-24.6229167258721));
#242577=CARTESIAN_POINT('Ctrl Pts',(16.3727423590554,-3.29662565448537,
-24.6515230004094));
#242578=CARTESIAN_POINT('Ctrl Pts',(16.4423949453549,-2.9406534202914,-24.6798400854763));
#242579=CARTESIAN_POINT('Ctrl Pts',(16.5006142767343,-2.58214019781381,
-24.7081801531655));
#242580=CARTESIAN_POINT('Ctrl Pts',(16.5471891330992,-2.22164716448304,
-24.736558234785));
#242581=CARTESIAN_POINT('Ctrl Pts',(16.5664309811583,-2.07271375459004,
-24.7482823017462));
#242582=CARTESIAN_POINT('Ctrl Pts',(16.5836847063716,-1.92344244664303,
-24.7600128570494));
#242583=CARTESIAN_POINT('Ctrl Pts',(16.5989328115623,-1.77387304417138,
-24.771750960666));
#242584=CARTESIAN_POINT('Ctrl Pts',(16.6362477807391,-1.40784870388753,
-24.8004762986123));
#242585=CARTESIAN_POINT('Ctrl Pts',(16.6614355880534,-1.04121218981432,
-24.8291549038642));
#242586=CARTESIAN_POINT('Ctrl Pts',(16.6744353982842,-0.674563136531786,
-24.8578022905552));
#242587=CARTESIAN_POINT('Ctrl Pts',(16.6865810312531,-0.332005456800472,
-24.8845673462055));
#242588=CARTESIAN_POINT('Ctrl Pts',(16.6880873331483,0.0105637336302643,
-24.9113051510675));
#242589=CARTESIAN_POINT('Ctrl Pts',(16.6788647111635,0.352664973952351,
-24.9380283581252));
#242590=CARTESIAN_POINT('Ctrl Pts',(16.6690201545016,0.717836077137026,
-24.9665536654077));
#242591=CARTESIAN_POINT('Ctrl Pts',(16.6469515653291,1.08247446203026,-24.9950623396669));
#242592=CARTESIAN_POINT('Ctrl Pts',(16.6128792685352,1.44601116719597,-25.0235697707444));
#242593=CARTESIAN_POINT('Ctrl Pts',(16.5786863392503,1.8108349689901,-25.0521781319836));
#242594=CARTESIAN_POINT('Ctrl Pts',(16.5324044317805,2.17454983767211,-25.0807852412222));
#242595=CARTESIAN_POINT('Ctrl Pts',(16.4742036293047,2.5365762502981,-25.1094066529327));
#242596=CARTESIAN_POINT('Ctrl Pts',(16.4162099066671,2.89731456434607,-25.1379262289802));
#242597=CARTESIAN_POINT('Ctrl Pts',(16.3463817807276,3.25637696617234,-25.1664600059039));
#242598=CARTESIAN_POINT('Ctrl Pts',(16.2648377036951,3.61317732634227,-25.1950233733197));
#242599=CARTESIAN_POINT('Ctrl Pts',(16.1835774262426,3.96873590665416,-25.2234873310422));
#242600=CARTESIAN_POINT('Ctrl Pts',(16.0906824457742,4.32204870601009,-25.2519806736466));
#242601=CARTESIAN_POINT('Ctrl Pts',(15.9862229048376,4.67251483210639,-25.2805186312018));
#242602=CARTESIAN_POINT('Ctrl Pts',(15.8813405838305,5.02439940301048,-25.3091720906977));
#242603=CARTESIAN_POINT('Ctrl Pts',(15.7651352729702,5.37228897421437,-25.3377790558584));
#242604=CARTESIAN_POINT('Ctrl Pts',(15.6378486454337,5.71562600419915,-25.3663549224481));
#242605=CARTESIAN_POINT('Ctrl Pts',(15.5101471876257,6.06008197806789,-25.3950239184948));
#242606=CARTESIAN_POINT('Ctrl Pts',(15.3712919231296,6.39995625165116,-25.4236616129381));
#242607=CARTESIAN_POINT('Ctrl Pts',(15.2214750476172,6.73467758974358,-25.4522835531518));
#242608=CARTESIAN_POINT('Ctrl Pts',(15.0720916053906,7.06843054981521,-25.4808226875966));
#242609=CARTESIAN_POINT('Ctrl Pts',(14.9118097017132,7.39706089301748,-25.5093461588371));
#242610=CARTESIAN_POINT('Ctrl Pts',(14.7407709427379,7.71998587069611,-25.5378693802832));
#242611=CARTESIAN_POINT('Ctrl Pts',(14.6843091565769,7.82658697763226,-25.5472852111719));
#242612=CARTESIAN_POINT('Ctrl Pts',(14.6266747752702,7.93256618314966,-25.5567010148443));
#242613=CARTESIAN_POINT('Ctrl Pts',(14.5678717690564,8.03790197223617,-25.5661173457857));
#242614=CARTESIAN_POINT('Ctrl Pts',(14.3894004307714,8.35760364155591,-25.5946965850634));
#242615=CARTESIAN_POINT('Ctrl Pts',(14.2001672833898,8.67138062257044,-25.6232806813193));
#242616=CARTESIAN_POINT('Ctrl Pts',(14.0005877945087,8.97879934344144,-25.651885137266));
#242617=CARTESIAN_POINT('Ctrl Pts',(13.8012001928529,9.28592249423308,-25.6804620912398));
#242618=CARTESIAN_POINT('Ctrl Pts',(13.5914857445824,9.58670003178407,-25.7090593657732));
#242619=CARTESIAN_POINT('Ctrl Pts',(13.3718192978191,9.88066604059431,-25.7376924194934));
#242620=CARTESIAN_POINT('Ctrl Pts',(13.239897129175,10.0572093131848,-25.7548881933465));
#242621=CARTESIAN_POINT('Ctrl Pts',(13.1043848584235,10.2312952081791,-25.7720968716336));
#242622=CARTESIAN_POINT('Ctrl Pts',(12.9653577234551,10.4028159907303,-25.7893218028241));
#242623=CARTESIAN_POINT('Ctrl Pts',(12.735687348523,10.6861652983754,-25.8177770853529));
#242624=CARTESIAN_POINT('Ctrl Pts',(12.4971558139161,10.9616167419921,-25.8461865192166));
#242625=CARTESIAN_POINT('Ctrl Pts',(12.2502450133853,11.2288021556718,-25.8745651807689));
#242626=CARTESIAN_POINT('Ctrl Pts',(12.0008185177406,11.4987098360092,-25.9032329834203));
#242627=CARTESIAN_POINT('Ctrl Pts',(11.7428408070712,11.7601826467552,-25.9318693835066));
#242628=CARTESIAN_POINT('Ctrl Pts',(11.4767633441662,12.0128134190066,-25.960489923509));
#242629=CARTESIAN_POINT('Ctrl Pts',(11.2107075515824,12.2654236160844,-25.98910813255));
#242630=CARTESIAN_POINT('Ctrl Pts',(10.9365529217014,12.5091936350005,-26.0177104840904));
#242631=CARTESIAN_POINT('Ctrl Pts',(10.6547113928656,12.743682372217,-26.0463125174062));
#242632=CARTESIAN_POINT('Ctrl Pts',(10.3753034016137,12.9761464356482,-26.0746675888093));
#242633=CARTESIAN_POINT('Ctrl Pts',(10.0883402505263,13.1994891591349,-26.1030223474602));
#242634=CARTESIAN_POINT('Ctrl Pts',(9.79419086856375,13.4132416081555,-26.1313919341556));
#242635=CARTESIAN_POINT('Ctrl Pts',(9.57700607224351,13.5710654383256,-26.152338579928));
#242636=CARTESIAN_POINT('Ctrl Pts',(9.35590294599109,13.7236602720883,-26.1732933093499));
#242637=CARTESIAN_POINT('Ctrl Pts',(9.13102052360483,13.8708217174341,-26.1942622170521));
#242638=CARTESIAN_POINT('Ctrl Pts',(8.82416966175869,14.0716227220466,-26.2228741793929));
#242639=CARTESIAN_POINT('Ctrl Pts',(8.5102826830801,14.2623094670375,-26.2515125394804));
#242640=CARTESIAN_POINT('Ctrl Pts',(8.18990435251448,14.4426412106148,-26.2801927811042));
#242641=CARTESIAN_POINT('Ctrl Pts',(8.12302050206647,14.4802882054885,-26.2861802178581));
#242642=CARTESIAN_POINT('Ctrl Pts',(8.05585368367817,14.5174837270634,-26.2921694799335));
#242643=CARTESIAN_POINT('Ctrl Pts',(7.98840877369667,14.5542253090875,-26.2981607082143));
#242644=CARTESIAN_POINT('Ctrl Pts',(7.66953137002057,14.7279383481593,-26.3264870462515));
#242645=CARTESIAN_POINT('Ctrl Pts',(7.34544666123451,14.8909591879324,-26.3547679549593));
#242646=CARTESIAN_POINT('Ctrl Pts',(7.0167595132276,15.0431991891656,-26.3830183045135));
#242647=CARTESIAN_POINT('Ctrl Pts',(6.68475526186302,15.1969755930915,-26.4115537559645));
#242648=CARTESIAN_POINT('Ctrl Pts',(6.34805471792592,15.3397527046024,-26.4400580283441));
#242649=CARTESIAN_POINT('Ctrl Pts',(6.00724988364789,15.4713961096162,-26.4685464471769));
#242650=CARTESIAN_POINT('Ctrl Pts',(5.66469859456545,15.6037141214255,-26.4971808549481));
#242651=CARTESIAN_POINT('Ctrl Pts',(5.31800031196725,15.7247842496311,-26.5257992462727));
#242652=CARTESIAN_POINT('Ctrl Pts',(4.96773240796693,15.8344232238485,-26.5544171840843));
#242653=CARTESIAN_POINT('Ctrl Pts',(4.61857554822585,15.9437144249713,-26.5829443462491));
#242654=CARTESIAN_POINT('Ctrl Pts',(4.26587112444232,16.0416470423605,-26.6114710577738));
#242655=CARTESIAN_POINT('Ctrl Pts',(3.91017562941826,16.1279903466045,-26.6400127345515));
#242656=CARTESIAN_POINT('Ctrl Pts',(3.55936224019233,16.2131485440586,-26.6681626619604));
#242657=CARTESIAN_POINT('Ctrl Pts',(3.20563879270495,16.2870334603964,-26.696327146631));
#242658=CARTESIAN_POINT('Ctrl Pts',(2.84953223343379,16.3493741400015,-26.7245209789142));
#242659=CARTESIAN_POINT('Ctrl Pts',(2.50253730162379,16.4101197210793,-26.7519934212377));
#242660=CARTESIAN_POINT('Ctrl Pts',(2.15327918885076,16.4599042401071,-26.7794937285662));
#242661=CARTESIAN_POINT('Ctrl Pts',(1.80224603030685,16.4984293954505,-26.8070355852471));
#242662=CARTESIAN_POINT('Ctrl Pts',(1.73668249800128,16.5056248560657,-26.8121796617148));
#242663=CARTESIAN_POINT('Ctrl Pts',(1.67109462668971,16.5124232831169,-26.8173222401405));
#242664=CARTESIAN_POINT('Ctrl Pts',(1.60548575471857,16.5188239065096,-26.8224634095666));
#242665=CARTESIAN_POINT('Ctrl Pts',(1.24613568161306,16.5538811238491,-26.8506224001665));
#242666=CARTESIAN_POINT('Ctrl Pts',(0.886156822431332,16.5770086613264,
-26.8787391217973));
#242667=CARTESIAN_POINT('Ctrl Pts',(0.52612361078848,16.5884152866322,-26.9068282054016));
#242668=CARTESIAN_POINT('Ctrl Pts',(0.161824334759797,16.599957070019,-26.9352501189653));
#242669=CARTESIAN_POINT('Ctrl Pts',(-0.202531116842142,16.5994985382472,
-26.9636437356507));
#242670=CARTESIAN_POINT('Ctrl Pts',(-0.566358533544301,16.5872036444406,
-26.9920242132504));
#242671=CARTESIAN_POINT('Ctrl Pts',(-0.933356597638506,16.5748016043027,
-27.0206520182454));
#242672=CARTESIAN_POINT('Ctrl Pts',(-1.29981795043201,16.5503559885646,
-27.0492664541497));
#242673=CARTESIAN_POINT('Ctrl Pts',(-1.66514567445076,16.5139822413916,
-27.0778830790985));
#242674=CARTESIAN_POINT('Ctrl Pts',(-2.03011320687502,16.4776443565886,
-27.1064714897425));
#242675=CARTESIAN_POINT('Ctrl Pts',(-2.39394991975264,16.4294017598249,
-27.1350620851168));
#242676=CARTESIAN_POINT('Ctrl Pts',(-2.75605474876775,16.369317961805,-27.1636703779753));
#242677=CARTESIAN_POINT('Ctrl Pts',(-3.11448844107443,16.3098433129011,
-27.1919886306419));
#242678=CARTESIAN_POINT('Ctrl Pts',(-3.47122572304337,16.2387661927236,
-27.2203242237669));
#242679=CARTESIAN_POINT('Ctrl Pts',(-3.8256696012461,16.1560995463418,-27.2486922036231));
#242680=CARTESIAN_POINT('Ctrl Pts',(-4.10549035760252,16.0908371876482,
-27.2710877084346));
#242681=CARTESIAN_POINT('Ctrl Pts',(-4.38388156453314,16.0183506567928,
-27.2935033984084));
#242682=CARTESIAN_POINT('Ctrl Pts',(-4.66053990136539,15.9386254172241,
-27.3159466771115));
#242683=CARTESIAN_POINT('Ctrl Pts',(-5.0144924487451,15.8366261355148,-27.3446602729478));
#242684=CARTESIAN_POINT('Ctrl Pts',(-5.3644754551699,15.7231064214395,-27.3733271987089));
#242685=CARTESIAN_POINT('Ctrl Pts',(-5.70990674593185,15.5982148710483,
-27.4019629383141));
#242686=CARTESIAN_POINT('Ctrl Pts',(-5.90607340281517,15.5272903237695,
-27.4182248620482));
#242687=CARTESIAN_POINT('Ctrl Pts',(-6.10077210740162,15.452697425604,-27.4344767283201));
#242688=CARTESIAN_POINT('Ctrl Pts',(-6.29389527456156,15.3744559754158,
-27.4507213729882));
#242689=CARTESIAN_POINT('Ctrl Pts',(-6.63090401762745,15.2379210729941,
-27.4790690195271));
#242690=CARTESIAN_POINT('Ctrl Pts',(-6.96311602626915,15.090278474981,-27.5073946749193));
#242691=CARTESIAN_POINT('Ctrl Pts',(-7.29009020182844,14.931938830325,-27.5357134093245));
#242692=CARTESIAN_POINT('Ctrl Pts',(-7.6203020490648,14.7720313193933,-27.5643125535332));
#242693=CARTESIAN_POINT('Ctrl Pts',(-7.94517231728791,14.6012136119091,
-27.5929046390133));
#242694=CARTESIAN_POINT('Ctrl Pts',(-8.26422571042104,14.4198600530913,
-27.621505188633));
#242695=CARTESIAN_POINT('Ctrl Pts',(-8.5833298833404,14.2384776304684,-27.6501102902487));
#242696=CARTESIAN_POINT('Ctrl Pts',(-8.89661580460595,14.0465556686353,
-27.6787238586984));
#242697=CARTESIAN_POINT('Ctrl Pts',(-9.20357981494836,13.8444248707565,
-27.7073614248563));
#242698=CARTESIAN_POINT('Ctrl Pts',(-9.50828743681397,13.6437798679147,
-27.7357884859645));
#242699=CARTESIAN_POINT('Ctrl Pts',(-9.80676617473172,13.4330751929266,
-27.76423919328));
#242700=CARTESIAN_POINT('Ctrl Pts',(-10.0984889948793,13.2125964470635,
-27.792728738282));
#242701=CARTESIAN_POINT('Ctrl Pts',(-10.2082177149268,13.1296654971674,
-27.8034448053562));
#242702=CARTESIAN_POINT('Ctrl Pts',(-10.3169902140995,13.0453513393319,
-27.8141663672526));
#242703=CARTESIAN_POINT('Ctrl Pts',(-10.4247769802358,12.9596679326936,
-27.8248942324359));
#242704=CARTESIAN_POINT('Ctrl Pts',(-10.7126819472324,12.7308023748459,
-27.8535490087342));
#242705=CARTESIAN_POINT('Ctrl Pts',(-10.992636719921,12.4929017872496,-27.8821573109688));
#242706=CARTESIAN_POINT('Ctrl Pts',(-11.2642028403261,12.2463823995481,
-27.9107345258293));
#242707=CARTESIAN_POINT('Ctrl Pts',(-11.5364688820321,11.9992276447753,
-27.9393853942124));
#242708=CARTESIAN_POINT('Ctrl Pts',(-11.8003034474218,11.7434092694946,
-27.9680050147688));
#242709=CARTESIAN_POINT('Ctrl Pts',(-12.0552378115127,11.4793018753746,
-27.9966088940616));
#242710=CARTESIAN_POINT('Ctrl Pts',(-12.3002075843334,11.225517617734,-28.0240947366907));
#242711=CARTESIAN_POINT('Ctrl Pts',(-12.5369595262036,10.9640791255855,
-28.0515660445647));
#242712=CARTESIAN_POINT('Ctrl Pts',(-12.7650483751117,10.6952842258185,
-28.0790365765997));
#242713=CARTESIAN_POINT('Ctrl Pts',(-13.0021907214792,10.4158200892442,
-28.1075974924618));
#242714=CARTESIAN_POINT('Ctrl Pts',(-13.2299691945493,10.128403770975,-28.1361575696685));
#242715=CARTESIAN_POINT('Ctrl Pts',(-13.4481335021343,9.83358653714074,
-28.1647322720004));
#242716=CARTESIAN_POINT('Ctrl Pts',(-13.6662550647664,9.53882706687417,
-28.1933013756883));
#242717=CARTESIAN_POINT('Ctrl Pts',(-13.8747664950392,9.23666906636176,
-28.221885098771));
#242718=CARTESIAN_POINT('Ctrl Pts',(-14.073373239672,8.9276366179479,-28.2504988965326));
#242719=CARTESIAN_POINT('Ctrl Pts',(-14.2660551510106,8.62782322069346,
-28.2782590879277));
#242720=CARTESIAN_POINT('Ctrl Pts',(-14.4494145413438,8.32153886409126,
-28.3060475863944));
#242721=CARTESIAN_POINT('Ctrl Pts',(-14.6231388547997,8.00924481545622,
-28.3338785054179));
#242722=CARTESIAN_POINT('Ctrl Pts',(-14.8020001306834,7.68771634958643,
-28.3625323742203));
#242723=CARTESIAN_POINT('Ctrl Pts',(-14.9701758813158,7.36066706639705,
-28.3911556319548));
#242724=CARTESIAN_POINT('Ctrl Pts',(-15.1274458551061,7.0286693084755,-28.4197637781476));
#242725=CARTESIAN_POINT('Ctrl Pts',(-15.2848510067621,6.69638618935478,
-28.4483965138286));
#242726=CARTESIAN_POINT('Ctrl Pts',(-15.4313318866577,6.35914556152263,
-28.4770141119792));
#242727=CARTESIAN_POINT('Ctrl Pts',(-15.5666227972513,6.01749448315438,
-28.5056321127238));
#242728=CARTESIAN_POINT('Ctrl Pts',(-15.7008775049666,5.6784601351285,-28.5340309261289));
#242729=CARTESIAN_POINT('Ctrl Pts',(-15.8241131911176,5.33508210493299,
-28.5624301359853));
#242730=CARTESIAN_POINT('Ctrl Pts',(-15.93602274629,4.98787656566655,-28.5908449286562));
#242731=CARTESIAN_POINT('Ctrl Pts',(-16.0323669108455,4.68896350540003,
-28.6153075355951));
#242732=CARTESIAN_POINT('Ctrl Pts',(-16.1203158539217,4.38721314175508,
-28.6397816920222));
#242733=CARTESIAN_POINT('Ctrl Pts',(-16.1996433414059,4.08294824403224,
-28.6642770883866));
#242734=CARTESIAN_POINT('Ctrl Pts',(-16.2462271461507,3.90427352438914,
-28.6786616201243));
#242735=CARTESIAN_POINT('Ctrl Pts',(-16.2897886069669,3.7249184796725,-28.6930384380927));
#242736=CARTESIAN_POINT('Ctrl Pts',(-16.3302962181457,3.54495233879203,
-28.7074095029846));
#242737=CARTESIAN_POINT('Ctrl Pts',(-16.4104456313693,3.18886665089454,
-28.7358444658216));
#242738=CARTESIAN_POINT('Ctrl Pts',(-16.4786425888159,2.83038941061325,
-28.7642569055533));
#242739=CARTESIAN_POINT('Ctrl Pts',(-16.5349778370239,2.47011878745219,
-28.7926620106213));
#242740=CARTESIAN_POINT('Ctrl Pts',(-16.5916427179881,2.10774012354752,
-28.8212333216326));
#242741=CARTESIAN_POINT('Ctrl Pts',(-16.6363067052185,1.74354646878815,
-28.8497972118944));
#242742=CARTESIAN_POINT('Ctrl Pts',(-16.6690103379446,1.37813599546615,
-28.878369138617));
#242743=CARTESIAN_POINT('Ctrl Pts',(-16.7017531280948,1.01228800093773,
-28.9069752756996));
#242744=CARTESIAN_POINT('Ctrl Pts',(-16.7225069083655,0.645219696355799,
-28.9355894684991));
#242745=CARTESIAN_POINT('Ctrl Pts',(-16.7312603647776,0.277529404914179,
-28.9642272304101));
#242746=CARTESIAN_POINT('Ctrl Pts',(-16.7343632500746,0.147192227752744,
-28.9743786136111));
#242747=CARTESIAN_POINT('Ctrl Pts',(-16.7359577847277,0.0167769192283048,
-28.9845329583432));
#242748=CARTESIAN_POINT('Ctrl Pts',(-16.7360418967766,-0.113689720363555,
-28.9946909556042));
#242749=CARTESIAN_POINT('Origin',(9.53637868585111E-15,-0.11423583854134,
-36.865));
#242750=CARTESIAN_POINT('Origin',(-16.2078151931352,-0.114235838541338,
-36.865));
#242751=CARTESIAN_POINT('Origin',(15.875,-0.114235838541338,-2.10000000000002));
#242752=CARTESIAN_POINT('',(16.3822680721493,-0.114235838541338,-2.12725991522186));
#242753=CARTESIAN_POINT('Ctrl Pts',(16.3810608092585,-0.114235838541338,
-2.05640149936322));
#242754=CARTESIAN_POINT('Ctrl Pts',(16.3831168997972,-0.114235838541338,
-2.07996376926671));
#242755=CARTESIAN_POINT('Ctrl Pts',(16.3835362395143,-0.114235838541338,
-2.10366113257174));
#242756=CARTESIAN_POINT('Ctrl Pts',(16.3822680721493,-0.114235838541338,
-2.12725991522186));
#242757=CARTESIAN_POINT('Ctrl Pts',(16.3822680721493,-0.114235838541338,
-2.12725991522186));
#242758=CARTESIAN_POINT('Ctrl Pts',(16.382216054698,-0.114235838541338,
-2.12822788566725));
#242759=CARTESIAN_POINT('Ctrl Pts',(16.3821611461218,-0.114235838541338,
-2.1291956684832));
#242760=CARTESIAN_POINT('Ctrl Pts',(16.3821033529664,-0.114235838541338,
-2.13016324929279));
#242761=CARTESIAN_POINT('Ctrl Pts',(16.3630806516067,1.06533625268552,-3.89009220790064));
#242762=CARTESIAN_POINT('Ctrl Pts',(16.1735210485849,3.69491616187612,-4.09797815314966));
#242763=CARTESIAN_POINT('Ctrl Pts',(14.5037905184092,8.85872198697056,-4.51375004364771));
#242764=CARTESIAN_POINT('Ctrl Pts',(8.68935879845342,14.5609114893708,-5.13740787939481));
#242765=CARTESIAN_POINT('Ctrl Pts',(0.895364230319546,16.9168872507586,
-5.76106571514188));
#242766=CARTESIAN_POINT('Ctrl Pts',(-7.1033443901576,15.3908915347172,-6.38472355088898));
#242767=CARTESIAN_POINT('Ctrl Pts',(-13.4824831692206,10.3301499501972,
-7.00838138663605));
#242768=CARTESIAN_POINT('Ctrl Pts',(-16.7883134769569,2.88861908205211,
-7.63203922238313));
#242769=CARTESIAN_POINT('Ctrl Pts',(-16.2670224162036,-5.23749104291533,
-8.25569705813022));
#242770=CARTESIAN_POINT('Ctrl Pts',(-12.0375507589081,-12.1956832501526,
-8.8793548938773));
#242771=CARTESIAN_POINT('Ctrl Pts',(-5.06399209571533,-16.3998117086694,
-9.50301272962438));
#242772=CARTESIAN_POINT('Ctrl Pts',(3.06394113531283,-16.8914884917385,
-10.1266705653715));
#242773=CARTESIAN_POINT('Ctrl Pts',(10.4934252829866,-13.5586405012424,
-10.7503284011185));
#242774=CARTESIAN_POINT('Ctrl Pts',(15.5308353277014,-7.16101635128944,
-11.3739862368656));
#242775=CARTESIAN_POINT('Ctrl Pts',(17.027850821774,0.842984966077037,-11.9976440726127));
#242776=CARTESIAN_POINT('Ctrl Pts',(14.6432118904146,8.62877942867991,-12.6213019083598));
#242777=CARTESIAN_POINT('Ctrl Pts',(8.92051948730734,14.421523632928,-13.2449597441069));
#242778=CARTESIAN_POINT('Ctrl Pts',(1.16431317354224,16.9007089617021,-13.8686175798539));
#242779=CARTESIAN_POINT('Ctrl Pts',(-6.85730888804943,15.5011823748503,
-14.4922754156011));
#242780=CARTESIAN_POINT('Ctrl Pts',(-13.3157448680357,10.5419787879805,
-15.1159332513481));
#242781=CARTESIAN_POINT('Ctrl Pts',(-16.7387353282106,3.15359386360767,
-15.7395910870952));
#242782=CARTESIAN_POINT('Ctrl Pts',(-16.3459783915495,-4.97972264443414,
-16.3632489228423));
#242783=CARTESIAN_POINT('Ctrl Pts',(-12.2270065736269,-12.0039070560578,
-16.9869067585894));
#242784=CARTESIAN_POINT('Ctrl Pts',(-5.32077707764368,-16.3177324580948,
-17.6105645943364));
#242785=CARTESIAN_POINT('Ctrl Pts',(2.7983720885221,-16.9378230028265,-18.2342224300835));
#242786=CARTESIAN_POINT('Ctrl Pts',(10.2796068110324,-13.7228233927453,
-18.8578802658306));
#242787=CARTESIAN_POINT('Ctrl Pts',(15.4175113929005,-7.40562211701672,
-19.4815381015777));
#242788=CARTESIAN_POINT('Ctrl Pts',(17.0408536197484,0.573717172665777,
-20.1051959373248));
#242789=CARTESIAN_POINT('Ctrl Pts',(14.7795778196359,8.39623129455181,-20.7288537730718));
#242790=CARTESIAN_POINT('Ctrl Pts',(9.14916244558952,14.2787068105951,-21.3525116088189));
#242791=CARTESIAN_POINT('Ctrl Pts',(1.43311202547572,16.8801797468115,-21.976169444566));
#242792=CARTESIAN_POINT('Ctrl Pts',(-6.60962933188537,15.6076206617736,
-22.5998272803131));
#242793=CARTESIAN_POINT('Ctrl Pts',(-13.1456454353415,10.7511209169511,
-23.2234851160602));
#242794=CARTESIAN_POINT('Ctrl Pts',(-16.684991662715,3.41776411128511,-23.8471429518073));
#242795=CARTESIAN_POINT('Ctrl Pts',(-16.420842023992,-4.72074454910315,
-24.4708007875543));
#242796=CARTESIAN_POINT('Ctrl Pts',(-12.4134112958351,-11.8091570255976,
-25.0944586233014));
#242797=CARTESIAN_POINT('Ctrl Pts',(-5.57623096983309,-16.2316065631712,
-25.7181164590485));
#242798=CARTESIAN_POINT('Ctrl Pts',(2.5321035702892,-16.9799523480526,-26.3417742947956));
#242799=CARTESIAN_POINT('Ctrl Pts',(10.0632189593788,-13.8836084292866,
-26.9654321305427));
#242800=CARTESIAN_POINT('Ctrl Pts',(15.3003379754533,-7.64840186204502,
-27.5890899662898));
#242801=CARTESIAN_POINT('Ctrl Pts',(17.0495928316745,0.304269182372083,
-28.2127478020368));
#242802=CARTESIAN_POINT('Ctrl Pts',(14.9122629677195,8.16157350292408,-28.8364056377839));
#242803=CARTESIAN_POINT('Ctrl Pts',(9.37549498538173,14.1322598951962,-29.460063473531));
#242804=CARTESIAN_POINT('Ctrl Pts',(1.70160248159723,16.8554732155578,-30.0837213092781));
#242805=CARTESIAN_POINT('Ctrl Pts',(-6.36039930201232,15.7099908884359,
-30.7073791450252));
#242806=CARTESIAN_POINT('Ctrl Pts',(-12.9720538299987,10.9578337446849,
-31.3310369807723));
#242807=CARTESIAN_POINT('Ctrl Pts',(-16.6275136103583,3.68045817780052,
-31.9546948165193));
#242808=CARTESIAN_POINT('Ctrl Pts',(-16.5357299129787,-1.74581737690322,
-32.3704667070174));
#242809=CARTESIAN_POINT('Ctrl Pts',(-15.8638455287296,-4.29516919964537,
-32.5783526522664));
#242810=CARTESIAN_POINT('Ctrl Pts',(16.6696333350301,1.0874348414266,-3.79400440175583));
#242811=CARTESIAN_POINT('Ctrl Pts',(16.4765242110387,3.76625387583184,-4.00189034700485));
#242812=CARTESIAN_POINT('Ctrl Pts',(14.7755049710365,9.02683682843852,-4.41766223750291));
#242813=CARTESIAN_POINT('Ctrl Pts',(8.85214825090461,14.8358323087842,-5.04132007325));
#242814=CARTESIAN_POINT('Ctrl Pts',(0.912137576578157,17.2359549556134,
-5.66497790899707));
#242815=CARTESIAN_POINT('Ctrl Pts',(-7.23641961711265,15.6813662452445,
-6.28863574474417));
#242816=CARTESIAN_POINT('Ctrl Pts',(-13.7350669317631,10.5258179861036,
-6.91229358049124));
#242817=CARTESIAN_POINT('Ctrl Pts',(-17.102829131948,2.9448748111614,-7.53595141623833));
#242818=CARTESIAN_POINT('Ctrl Pts',(-16.571772202415,-5.33347097787273,
-8.15960925198541));
#242819=CARTESIAN_POINT('Ctrl Pts',(-12.2630646992575,-12.4220196673038,
-8.78326708773249));
#242820=CARTESIAN_POINT('Ctrl Pts',(-5.15886197602708,-16.7049089996396,
-9.40692492347957));
#242821=CARTESIAN_POINT('Ctrl Pts',(3.12134164433552,-17.2057970236161,
-10.0305827592267));
#242822=CARTESIAN_POINT('Ctrl Pts',(10.6900112734318,-13.810510738945,-10.6542405949737));
#242823=CARTESIAN_POINT('Ctrl Pts',(15.8217931994516,-7.29303219546191,
-11.2778984307208));
#242824=CARTESIAN_POINT('Ctrl Pts',(17.3468540888982,0.860917740593161,
-11.9015562664679));
#242825=CARTESIAN_POINT('Ctrl Pts',(14.9175408409418,8.79257287779116,-12.525214102215));
#242826=CARTESIAN_POINT('Ctrl Pts',(9.08763833824513,14.6938395480803,-13.1488719379621));
#242827=CARTESIAN_POINT('Ctrl Pts',(1.18612565662021,17.2194704449408,-13.7725297737091));
#242828=CARTESIAN_POINT('Ctrl Pts',(-6.98577512643537,15.7937248389646,
-14.3961876094562));
#242829=CARTESIAN_POINT('Ctrl Pts',(-13.5652047774467,10.7416145095175,
-15.0198454452033));
#242830=CARTESIAN_POINT('Ctrl Pts',(-17.0523222465803,3.21481405895506,
-15.6435032809504));
#242831=CARTESIAN_POINT('Ctrl Pts',(-16.6522073204896,-5.07087367730437,
-16.2671611166975));
#242832=CARTESIAN_POINT('Ctrl Pts',(-12.456069835401,-12.2266506077168,
-16.8908189524446));
#242833=CARTESIAN_POINT('Ctrl Pts',(-5.42045761230415,-16.6212921041545,
-17.5144767881916));
#242834=CARTESIAN_POINT('Ctrl Pts',(2.85079736811776,-17.2529995529741,
-18.1381346239387));
#242835=CARTESIAN_POINT('Ctrl Pts',(10.4721870841928,-13.9777694774291,
-18.7617924596858));
#242836=CARTESIAN_POINT('Ctrl Pts',(15.7063462296846,-7.54222045068192,
-19.3854502954329));
#242837=CARTESIAN_POINT('Ctrl Pts',(17.3601004844697,0.586605426181748,
-20.0091081311799));
#242838=CARTESIAN_POINT('Ctrl Pts',(15.0564614773432,8.55566814031102,-20.632765966927));
#242839=CARTESIAN_POINT('Ctrl Pts',(9.3205647409745,14.5483471652413,-21.2564238026741));
#242840=CARTESIAN_POINT('Ctrl Pts',(1.45996024157746,17.1985566319763,-21.8800816384212));
#242841=CARTESIAN_POINT('Ctrl Pts',(-6.73345549033172,15.9021571622264,
-22.5037394741683));
#242842=CARTESIAN_POINT('Ctrl Pts',(-13.3919186670209,10.9546747509661,
-23.1273973099154));
#242843=CARTESIAN_POINT('Ctrl Pts',(-16.9975717359811,3.48393332516957,
-23.7510551456625));
#242844=CARTESIAN_POINT('Ctrl Pts',(-16.7284734640404,-4.80704383027929,
-24.3747129814095));
#242845=CARTESIAN_POINT('Ctrl Pts',(-12.6459667013266,-12.0282520954249,
-24.9983708171566));
#242846=CARTESIAN_POINT('Ctrl Pts',(-5.68069723194534,-16.5335526980363,
-25.6220286529037));
#242847=CARTESIAN_POINT('Ctrl Pts',(2.57954052376534,-17.2959181802118,
-26.2456864886508));
#242848=CARTESIAN_POINT('Ctrl Pts',(10.2517453714354,-14.1415666489748,
-26.8693443243978));
#242849=CARTESIAN_POINT('Ctrl Pts',(15.5869776744401,-7.78954857290123,
-27.493002160145));
#242850=CARTESIAN_POINT('Ctrl Pts',(17.3690033918727,0.312109727262357,
-28.116659995892));
#242851=CARTESIAN_POINT('Ctrl Pts',(15.1916324305977,8.3166138444591,-28.7403178316391));
#242852=CARTESIAN_POINT('Ctrl Pts',(9.55113733106951,14.3991574481579,-29.3639756673862));
#242853=CARTESIAN_POINT('Ctrl Pts',(1.7334808769395,17.1733856899836,-29.9876335031332));
#242854=CARTESIAN_POINT('Ctrl Pts',(-6.47955678829196,16.0064483708673,
-30.6112913388804));
#242855=CARTESIAN_POINT('Ctrl Pts',(-13.2150740317792,11.1652537155238,
-31.2349491746274));
#242856=CARTESIAN_POINT('Ctrl Pts',(-16.9390188689122,3.75156245039825,
-31.8586070103745));
#242857=CARTESIAN_POINT('Ctrl Pts',(-16.8455108170428,-1.77640785526995,
-32.2743789008726));
#242858=CARTESIAN_POINT('Ctrl Pts',(-16.1610453360146,-4.37349652494245,
-32.4822648461216));
#242859=CARTESIAN_POINT('Ctrl Pts',(17.3234631418095,1.13456773827592,-3.37041893754255));
#242860=CARTESIAN_POINT('Ctrl Pts',(17.1227866814387,3.91836122605775,-3.57830488279158));
#242861=CARTESIAN_POINT('Ctrl Pts',(15.355020026576,9.38542158522387,-3.99407677328963));
#242862=CARTESIAN_POINT('Ctrl Pts',(9.1993521123772,15.4221788805323,-4.61773460903672));
#242863=CARTESIAN_POINT('Ctrl Pts',(0.947911123498712,17.9164767192535,
-5.2413924447838));
#242864=CARTESIAN_POINT('Ctrl Pts',(-7.52024543052842,16.3008955233904,
-5.86505028053089));
#242865=CARTESIAN_POINT('Ctrl Pts',(-14.2737844960199,10.9431453218529,
-6.48870811627796));
#242866=CARTESIAN_POINT('Ctrl Pts',(-17.7736362740373,3.06485782431,-7.11236595202506));
#242867=CARTESIAN_POINT('Ctrl Pts',(-17.2217506361323,-5.53817917226556,
-7.73602378777213));
#242868=CARTESIAN_POINT('Ctrl Pts',(-12.7440467387757,-12.9047561052461,
-8.35968162351922));
#242869=CARTESIAN_POINT('Ctrl Pts',(-5.36120297071459,-17.3556284545935,
-8.98333945926628));
#242870=CARTESIAN_POINT('Ctrl Pts',(3.24376696929101,-17.8761625783385,
-9.60699729501339));
#242871=CARTESIAN_POINT('Ctrl Pts',(11.1092950472889,-14.3477061951327,
-10.2306551307604));
#242872=CARTESIAN_POINT('Ctrl Pts',(16.4423558127054,-7.57459907443325,
-10.8543129665075));
#242873=CARTESIAN_POINT('Ctrl Pts',(18.0272326572306,0.899165239183062,
-11.4779708022546));
#242874=CARTESIAN_POINT('Ctrl Pts',(15.5026368516759,9.14191585726393,-12.1016286380017));
#242875=CARTESIAN_POINT('Ctrl Pts',(9.44407382446855,15.2746421046755,-12.7252864737488));
#242876=CARTESIAN_POINT('Ctrl Pts',(1.2326478950814,17.8993333305697,-13.3489443094959));
#242877=CARTESIAN_POINT('Ctrl Pts',(-7.25977130294605,16.4176671109749,
-13.972602145243));
#242878=CARTESIAN_POINT('Ctrl Pts',(-14.0972594418726,11.1674028337855,
-14.59625998099));
#242879=CARTESIAN_POINT('Ctrl Pts',(-17.7211486845723,3.3453861039279,-15.2199178167371));
#242880=CARTESIAN_POINT('Ctrl Pts',(-17.3053404448298,-5.26528300075586,
-15.8435756524842));
#242881=CARTESIAN_POINT('Ctrl Pts',(-12.9446219926202,-12.7017239207483,
-16.4672334882313));
#242882=CARTESIAN_POINT('Ctrl Pts',(-5.63305888176656,-17.2687321116872,
-17.0908913239784));
#242883=CARTESIAN_POINT('Ctrl Pts',(2.96261138508595,-17.9252163994645,
-17.7145491597254));
#242884=CARTESIAN_POINT('Ctrl Pts',(10.8829273624957,-14.5215252009949,
-18.3382069954725));
#242885=CARTESIAN_POINT('Ctrl Pts',(16.3223807761958,-7.83356097409568,
-18.9618648312196));
#242886=CARTESIAN_POINT('Ctrl Pts',(18.0409986050901,0.614093832664967,
-19.5855226669667));
#242887=CARTESIAN_POINT('Ctrl Pts',(15.6470062343711,8.89571924387095,-20.2091805027138));
#242888=CARTESIAN_POINT('Ctrl Pts',(9.68613607056341,15.123443214613,-20.8328383384609));
#242889=CARTESIAN_POINT('Ctrl Pts',(1.5172228239002,17.8775992375686,-21.4564961742079));
#242890=CARTESIAN_POINT('Ctrl Pts',(-6.99755518201074,16.5303523665874,
-22.080154009955));
#242891=CARTESIAN_POINT('Ctrl Pts',(-13.9171767014546,11.3888197300338,
-22.7038118457021));
#242892=CARTESIAN_POINT('Ctrl Pts',(-17.6642507478618,3.6250607647466,-23.3274696814492));
#242893=CARTESIAN_POINT('Ctrl Pts',(-17.3845979017158,-4.99110520504177,
-23.9511275171962));
#242894=CARTESIAN_POINT('Ctrl Pts',(-13.1419669932074,-12.4955438402228,
-24.5747853529434));
#242895=CARTESIAN_POINT('Ctrl Pts',(-5.90350562984303,-17.1775513463228,
-25.1984431886904));
#242896=CARTESIAN_POINT('Ctrl Pts',(2.68071531328379,-17.9698184689153,
-25.8221010244375));
#242897=CARTESIAN_POINT('Ctrl Pts',(10.6538394561022,-14.6917466506676,
-26.4457588601846));
#242898=CARTESIAN_POINT('Ctrl Pts',(16.1983303974353,-8.09059016295587,
-27.0694166959317));
#242899=CARTESIAN_POINT('Ctrl Pts',(18.0502505974061,0.328832588923503,
-27.6930745316787));
#242900=CARTESIAN_POINT('Ctrl Pts',(15.7874790780734,8.64728727552668,-28.3167323674258));
#242901=CARTESIAN_POINT('Ctrl Pts',(9.92575174914754,14.9684049839193,-28.9403902031729));
#242902=CARTESIAN_POINT('Ctrl Pts',(1.80147236913891,17.8514349329074,-29.56404803892));
#242903=CARTESIAN_POINT('Ctrl Pts',(-6.73369984853312,16.6387464986349,
-30.1877058746671));
#242904=CARTESIAN_POINT('Ctrl Pts',(-13.733392210972,11.6076326127833,-30.8113637104142));
#242905=CARTESIAN_POINT('Ctrl Pts',(-17.6034091469439,3.90324068170611,
-31.4350215461612));
#242906=CARTESIAN_POINT('Ctrl Pts',(-17.5062144144398,-1.84169631540561,
-31.8507934366593));
#242907=CARTESIAN_POINT('Ctrl Pts',(-16.7949268939967,-4.54055668371394,
-32.0586793819083));
#242908=CARTESIAN_POINT('Ctrl Pts',(17.6073102544279,1.15502954124253,-2.62244974595916));
#242909=CARTESIAN_POINT('Ctrl Pts',(17.4033082230493,3.98495550962301,-2.83033569120818));
#242910=CARTESIAN_POINT('Ctrl Pts',(15.6067311069048,9.54082530809257,-3.24610758170624));
#242911=CARTESIAN_POINT('Ctrl Pts',(9.35009672318956,15.6769448838043,-3.86976541745333));
#242912=CARTESIAN_POINT('Ctrl Pts',(0.963459211293743,18.2119198441546,
-4.4934232532004));
#242913=CARTESIAN_POINT('Ctrl Pts',(-7.64350267406981,16.5699596666549,
-5.1170810889475));
#242914=CARTESIAN_POINT('Ctrl Pts',(-14.5077178603559,11.1243512340208,
-5.74073892469457));
#242915=CARTESIAN_POINT('Ctrl Pts',(-18.0649340697649,3.11696866808483,
-6.36439676044166));
#242916=CARTESIAN_POINT('Ctrl Pts',(-17.504001213106,-5.62707735936723,
-6.98805459618874));
#242917=CARTESIAN_POINT('Ctrl Pts',(-12.9529122762645,-13.114381021032,
-7.61171243193582));
#242918=CARTESIAN_POINT('Ctrl Pts',(-5.44906880601018,-17.6382026338489,
-8.2353702676829));
#242919=CARTESIAN_POINT('Ctrl Pts',(3.29692973961867,-18.1672664992835,
-8.85902810342998));
#242920=CARTESIAN_POINT('Ctrl Pts',(11.2913679355684,-14.5809821125312,
-9.48268593917707));
#242921=CARTESIAN_POINT('Ctrl Pts',(16.7118334212277,-7.69686860590821,
-10.1063437749241));
#242922=CARTESIAN_POINT('Ctrl Pts',(18.3226852163784,0.915774051623034,
-10.7300016106712));
#242923=CARTESIAN_POINT('Ctrl Pts',(15.756713201703,9.29361712811276,-11.3536594464183));
#242924=CARTESIAN_POINT('Ctrl Pts',(9.59885497029819,15.5268540249028,-11.9773172821654));
#242925=CARTESIAN_POINT('Ctrl Pts',(1.2528500495882,18.194561951735,-12.6009751179125));
#242926=CARTESIAN_POINT('Ctrl Pts',(-7.37875339872595,16.6886123466445,
-13.2246329536596));
#242927=CARTESIAN_POINT('Ctrl Pts',(-14.3283027370545,11.3523002604101,
-13.8482907894066));
#242928=CARTESIAN_POINT('Ctrl Pts',(-18.0115847509467,3.40208665942611,
-14.4719486251537));
#242929=CARTESIAN_POINT('Ctrl Pts',(-17.5889617325613,-5.34970472170982,
-15.0956064609008));
#242930=CARTESIAN_POINT('Ctrl Pts',(-13.156774441676,-12.9080232185378,
-15.7192642966479));
#242931=CARTESIAN_POINT('Ctrl Pts',(-5.72538040638229,-17.5498811786793,
-16.342922132395));
#242932=CARTESIAN_POINT('Ctrl Pts',(3.01116631868079,-18.2171247417966,
-16.966579968142));
#242933=CARTESIAN_POINT('Ctrl Pts',(11.0612902142148,-14.7576496489127,
-17.5902378038891));
#242934=CARTESIAN_POINT('Ctrl Pts',(16.5898921070851,-7.96007480636197,
-18.2138956396362));
#242935=CARTESIAN_POINT('Ctrl Pts',(18.3366767670019,0.626030599050727,
-18.8375534753833));
#242936=CARTESIAN_POINT('Ctrl Pts',(15.9034486934096,9.04338551235195,-19.4612113111304));
#242937=CARTESIAN_POINT('Ctrl Pts',(9.84488442858898,15.3731771158861,-20.0848691468775));
#242938=CARTESIAN_POINT('Ctrl Pts',(1.54208894546457,18.1724716436132,-20.7085269826245));
#242939=CARTESIAN_POINT('Ctrl Pts',(-7.11223975780508,16.8031444373607,
-21.3321848183716));
#242940=CARTESIAN_POINT('Ctrl Pts',(-14.1452685760552,11.5773459949155,
-21.9558426541187));
#242941=CARTESIAN_POINT('Ctrl Pts',(-17.9537543047262,3.6863450023865,-22.5795004898658));
#242942=CARTESIAN_POINT('Ctrl Pts',(-17.6695181503549,-5.07103341829011,
-23.2031583256129));
#242943=CARTESIAN_POINT('Ctrl Pts',(-13.3573537922706,-12.6984638900239,
-23.8268161613599));
#242944=CARTESIAN_POINT('Ctrl Pts',(-6.00025953635054,-17.4572062619958,
-24.4504739971071));
#242945=CARTESIAN_POINT('Ctrl Pts',(2.72465011826517,-18.2624573348399,
-25.0741318328541));
#242946=CARTESIAN_POINT('Ctrl Pts',(10.8284478697922,-14.9306618524919,
-25.6977896686012));
#242947=CARTESIAN_POINT('Ctrl Pts',(16.4638083584607,-8.22131456878207,
-26.3214475043483));
#242948=CARTESIAN_POINT('Ctrl Pts',(18.3460809590278,0.336090206625841,
-26.9451053400953));
#242949=CARTESIAN_POINT('Ctrl Pts',(16.0462226290453,8.79088992405792,-27.5687631758424));
#242950=CARTESIAN_POINT('Ctrl Pts',(10.0884295607389,15.2155817044453,-28.1924210115895));
#242951=CARTESIAN_POINT('Ctrl Pts',(1.83099237982043,18.1459114688919,-28.8160788473366));
#242952=CARTESIAN_POINT('Ctrl Pts',(-6.8440503973579,16.9132481187748,-29.4397366830837));
#242953=CARTESIAN_POINT('Ctrl Pts',(-13.9584916980665,11.7998821251936,
-30.0633945188308));
#242954=CARTESIAN_POINT('Ctrl Pts',(-17.8918733365585,3.96879368584532,
-30.6870523545778));
#242955=CARTESIAN_POINT('Ctrl Pts',(-17.7931887119758,-1.86949715109242,
-31.1028242450759));
#242956=CARTESIAN_POINT('Ctrl Pts',(-17.0701138740176,-4.61308250497382,
-31.3107101903249));
#242957=CARTESIAN_POINT('Ctrl Pts',(17.6073102544279,1.15502954124253,-2.19309206170531));
#242958=CARTESIAN_POINT('Ctrl Pts',(17.403336759878,3.98455964536647,-2.40097800695434));
#242959=CARTESIAN_POINT('Ctrl Pts',(15.6066418640909,9.54101525368936,-2.8167498974524));
#242960=CARTESIAN_POINT('Ctrl Pts',(9.35008752532117,15.6767926073532,-3.44040773319948));
#242961=CARTESIAN_POINT('Ctrl Pts',(0.963446684008447,18.2119140228058,
-4.06406556894657));
#242962=CARTESIAN_POINT('Ctrl Pts',(-7.64347442785928,16.5698833690835,
-4.68772340469365));
#242963=CARTESIAN_POINT('Ctrl Pts',(-14.5076754930778,11.1243288862008,
-5.31138124044074));
#242964=CARTESIAN_POINT('Ctrl Pts',(-18.0648772887609,3.1169526742851,-5.93503907618781));
#242965=CARTESIAN_POINT('Ctrl Pts',(-17.5039478626359,-5.62705740415331,
-6.5586969119349));
#242966=CARTESIAN_POINT('Ctrl Pts',(-12.9528721044779,-13.1143424460894,
-7.18235474768197));
#242967=CARTESIAN_POINT('Ctrl Pts',(-5.44905215916513,-17.6381479381382,
-7.80601258342906));
#242968=CARTESIAN_POINT('Ctrl Pts',(3.29691965219643,-18.1672112513809,
-8.42967041917614));
#242969=CARTESIAN_POINT('Ctrl Pts',(11.2913331250409,-14.5809373797949,
-9.05332825492322));
#242970=CARTESIAN_POINT('Ctrl Pts',(16.7117819649943,-7.69684533760467,
-9.67698609067029));
#242971=CARTESIAN_POINT('Ctrl Pts',(18.3226287744081,0.915770921662097,
-10.3006439264174));
#242972=CARTESIAN_POINT('Ctrl Pts',(15.756664674909,9.29358813096582,-10.9243017621645));
#242973=CARTESIAN_POINT('Ctrl Pts',(9.59882540383787,15.526805860582,-11.5479595979116));
#242974=CARTESIAN_POINT('Ctrl Pts',(1.25284619176297,18.1945055554843,-12.1716174336586));
#242975=CARTESIAN_POINT('Ctrl Pts',(-7.37873067260577,16.6885605962996,
-12.7952752694057));
#242976=CARTESIAN_POINT('Ctrl Pts',(-14.3282586055878,11.3522649421976,
-13.4189331051528));
#242977=CARTESIAN_POINT('Ctrl Pts',(-18.0115292753029,3.40207582974606,
-14.0425909408999));
#242978=CARTESIAN_POINT('Ctrl Pts',(-17.5889075584265,-5.34968859674602,
-14.666248776647));
#242979=CARTESIAN_POINT('Ctrl Pts',(-13.1567339187832,-12.9079838134619,
-15.289906612394));
#242980=CARTESIAN_POINT('Ctrl Pts',(-5.72536277216978,-17.5498274769067,
-15.9135644481411));
#242981=CARTESIAN_POINT('Ctrl Pts',(3.01115704426366,-18.2170689847493,
-16.5372222838882));
#242982=CARTESIAN_POINT('Ctrl Pts',(11.0612561454072,-14.7576045472257,
-17.1608801196353));
#242983=CARTESIAN_POINT('Ctrl Pts',(16.5898410101231,-7.96005064098739,
-17.7845379553824));
#242984=CARTESIAN_POINT('Ctrl Pts',(18.3366202900026,0.626028318721876,
-18.4081957911294));
#242985=CARTESIAN_POINT('Ctrl Pts',(15.9033997106308,9.04335730745156,-19.0318536268765));
#242986=CARTESIAN_POINT('Ctrl Pts',(9.84485410648131,15.3731294133466,-19.6555114626236));
#242987=CARTESIAN_POINT('Ctrl Pts',(1.54208419546138,18.1724153229935,-20.2791692983707));
#242988=CARTESIAN_POINT('Ctrl Pts',(-7.11221785133996,16.8030923266449,
-20.9028271341178));
#242989=CARTESIAN_POINT('Ctrl Pts',(-14.1452250100615,11.5773099951715,
-21.5264849698648));
#242990=CARTESIAN_POINT('Ctrl Pts',(-17.9536990040515,3.68633327550942,
-22.150142805612));
#242991=CARTESIAN_POINT('Ctrl Pts',(-17.6694637343235,-5.07101810854882,
-22.773800641359));
#242992=CARTESIAN_POINT('Ctrl Pts',(-13.3573126390554,-12.6984252174137,
-23.3974584771061));
#242993=CARTESIAN_POINT('Ctrl Pts',(-6.00024108092139,-17.457152669201,
-24.0211163128532));
#242994=CARTESIAN_POINT('Ctrl Pts',(2.7246417778946,-18.2624017963393,-24.6447741486002));
#242995=CARTESIAN_POINT('Ctrl Pts',(10.8284144134329,-14.9306154907593,
-25.2684319843474));
#242996=CARTESIAN_POINT('Ctrl Pts',(16.4637578624267,-8.22129107518303,
-25.8920898200944));
#242997=CARTESIAN_POINT('Ctrl Pts',(18.3460240214293,0.336091816938058,
-26.5157476558415));
#242998=CARTESIAN_POINT('Ctrl Pts',(16.0461740829023,8.79085641053747,-27.1394054915886));
#242999=CARTESIAN_POINT('Ctrl Pts',(10.0883967091026,15.2155468449945,-27.7630633273357));
#243000=CARTESIAN_POINT('Ctrl Pts',(1.83099035328931,18.1458301358667,-28.3867211630827));
#243001=CARTESIAN_POINT('Ctrl Pts',(-6.84403666014941,16.913246666163,-29.0103789988299));
#243002=CARTESIAN_POINT('Ctrl Pts',(-13.9584337011442,11.7997410256707,
-29.6340368345769));
#243003=CARTESIAN_POINT('Ctrl Pts',(-17.8918503875097,3.96900229301378,
-30.257694670324));
#243004=CARTESIAN_POINT('Ctrl Pts',(-17.7930875646361,-1.86988093759019,
-30.6734665608221));
#243005=CARTESIAN_POINT('Ctrl Pts',(-17.0701138740176,-4.61308250497382,
-30.8813525060711));
#243006=CARTESIAN_POINT('',(-17.651792157255,0.0922650986754034,-30.5328672715959));
#243007=CARTESIAN_POINT('',(-17.6496101147284,0.0929869457531117,-30.6206988216773));
#243008=CARTESIAN_POINT('Ctrl Pts',(-17.651792157255,0.0922650986754349,
-30.5328672715959));
#243009=CARTESIAN_POINT('Ctrl Pts',(-17.6517827556777,0.0930687496919813,
-30.5622915540048));
#243010=CARTESIAN_POINT('Ctrl Pts',(-17.6510452329494,0.0933049532296782,
-30.5916053858253));
#243011=CARTESIAN_POINT('Ctrl Pts',(-17.6496101147284,0.0929869457530616,
-30.6206988216773));
#243012=CARTESIAN_POINT('',(17.6073102544279,1.15502954124254,-2.19309206170532));
#243013=CARTESIAN_POINT('Ctrl Pts',(17.6073102544279,1.15502954124253,-2.19309206170531));
#243014=CARTESIAN_POINT('Ctrl Pts',(17.403336759878,3.98455964536647,-2.40097800695434));
#243015=CARTESIAN_POINT('Ctrl Pts',(15.6066418640909,9.54101525368936,-2.8167498974524));
#243016=CARTESIAN_POINT('Ctrl Pts',(9.35008752532117,15.6767926073532,-3.44040773319948));
#243017=CARTESIAN_POINT('Ctrl Pts',(0.963446684008447,18.2119140228058,
-4.06406556894657));
#243018=CARTESIAN_POINT('Ctrl Pts',(-7.64347442785928,16.5698833690835,
-4.68772340469365));
#243019=CARTESIAN_POINT('Ctrl Pts',(-14.5076754930778,11.1243288862008,
-5.31138124044074));
#243020=CARTESIAN_POINT('Ctrl Pts',(-18.0648772887609,3.1169526742851,-5.93503907618781));
#243021=CARTESIAN_POINT('Ctrl Pts',(-17.5039478626359,-5.62705740415331,
-6.5586969119349));
#243022=CARTESIAN_POINT('Ctrl Pts',(-12.9528721044779,-13.1143424460894,
-7.18235474768197));
#243023=CARTESIAN_POINT('Ctrl Pts',(-5.44905215916513,-17.6381479381382,
-7.80601258342906));
#243024=CARTESIAN_POINT('Ctrl Pts',(3.29691965219643,-18.1672112513809,
-8.42967041917614));
#243025=CARTESIAN_POINT('Ctrl Pts',(11.2913331250409,-14.5809373797949,
-9.05332825492322));
#243026=CARTESIAN_POINT('Ctrl Pts',(16.7117819649943,-7.69684533760467,
-9.67698609067029));
#243027=CARTESIAN_POINT('Ctrl Pts',(18.3226287744081,0.915770921662097,
-10.3006439264174));
#243028=CARTESIAN_POINT('Ctrl Pts',(15.756664674909,9.29358813096582,-10.9243017621645));
#243029=CARTESIAN_POINT('Ctrl Pts',(9.59882540383787,15.526805860582,-11.5479595979116));
#243030=CARTESIAN_POINT('Ctrl Pts',(1.25284619176297,18.1945055554843,-12.1716174336586));
#243031=CARTESIAN_POINT('Ctrl Pts',(-7.37873067260577,16.6885605962996,
-12.7952752694057));
#243032=CARTESIAN_POINT('Ctrl Pts',(-14.3282586055878,11.3522649421976,
-13.4189331051528));
#243033=CARTESIAN_POINT('Ctrl Pts',(-18.0115292753029,3.40207582974606,
-14.0425909408999));
#243034=CARTESIAN_POINT('Ctrl Pts',(-17.5889075584265,-5.34968859674602,
-14.666248776647));
#243035=CARTESIAN_POINT('Ctrl Pts',(-13.1567339187832,-12.9079838134619,
-15.289906612394));
#243036=CARTESIAN_POINT('Ctrl Pts',(-5.72536277216978,-17.5498274769067,
-15.9135644481411));
#243037=CARTESIAN_POINT('Ctrl Pts',(3.01115704426366,-18.2170689847493,
-16.5372222838882));
#243038=CARTESIAN_POINT('Ctrl Pts',(11.0612561454072,-14.7576045472257,
-17.1608801196353));
#243039=CARTESIAN_POINT('Ctrl Pts',(16.5898410101231,-7.96005064098739,
-17.7845379553824));
#243040=CARTESIAN_POINT('Ctrl Pts',(18.3366202900026,0.626028318721876,
-18.4081957911294));
#243041=CARTESIAN_POINT('Ctrl Pts',(15.9033997106308,9.04335730745156,-19.0318536268765));
#243042=CARTESIAN_POINT('Ctrl Pts',(9.84485410648131,15.3731294133466,-19.6555114626236));
#243043=CARTESIAN_POINT('Ctrl Pts',(1.54208419546138,18.1724153229935,-20.2791692983707));
#243044=CARTESIAN_POINT('Ctrl Pts',(-7.11221785133996,16.8030923266449,
-20.9028271341178));
#243045=CARTESIAN_POINT('Ctrl Pts',(-14.1452250100615,11.5773099951715,
-21.5264849698648));
#243046=CARTESIAN_POINT('Ctrl Pts',(-17.9536990040515,3.68633327550942,
-22.150142805612));
#243047=CARTESIAN_POINT('Ctrl Pts',(-17.6694637343235,-5.07101810854882,
-22.773800641359));
#243048=CARTESIAN_POINT('Ctrl Pts',(-13.3573126390554,-12.6984252174137,
-23.3974584771061));
#243049=CARTESIAN_POINT('Ctrl Pts',(-6.00024108092139,-17.457152669201,
-24.0211163128532));
#243050=CARTESIAN_POINT('Ctrl Pts',(2.7246417778946,-18.2624017963393,-24.6447741486002));
#243051=CARTESIAN_POINT('Ctrl Pts',(10.8284144134329,-14.9306154907593,
-25.2684319843474));
#243052=CARTESIAN_POINT('Ctrl Pts',(16.4637578624267,-8.22129107518303,
-25.8920898200944));
#243053=CARTESIAN_POINT('Ctrl Pts',(18.3460240214293,0.336091816938058,
-26.5157476558415));
#243054=CARTESIAN_POINT('Ctrl Pts',(16.0461740829023,8.79085641053747,-27.1394054915886));
#243055=CARTESIAN_POINT('Ctrl Pts',(10.0883967091026,15.2155468449945,-27.7630633273357));
#243056=CARTESIAN_POINT('Ctrl Pts',(1.83099035328931,18.1458301358667,-28.3867211630827));
#243057=CARTESIAN_POINT('Ctrl Pts',(-6.84403666014941,16.913246666163,-29.0103789988299));
#243058=CARTESIAN_POINT('Ctrl Pts',(-13.9584337011442,11.7997410256707,
-29.6340368345769));
#243059=CARTESIAN_POINT('Ctrl Pts',(-17.1592170119266,5.42754610071711,
-30.141532925499));
#243060=CARTESIAN_POINT('Ctrl Pts',(-17.6358755955264,1.34447859774745,
-30.441143071172));
#243061=CARTESIAN_POINT('Ctrl Pts',(-17.6499431585908,0.0927882295569657,
-30.5328672715959));
#243062=CARTESIAN_POINT('Ctrl Pts',(16.3565183503921,1.15308660767112,-3.89703083727845));
#243063=CARTESIAN_POINT('Ctrl Pts',(16.6748265193416,1.15407984937644,-3.79592910850608));
#243064=CARTESIAN_POINT('Ctrl Pts',(17.3401174451558,1.15615803030682,-3.3508750418781));
#243065=CARTESIAN_POINT('Ctrl Pts',(17.6072557092401,1.15578619470568,-2.60849126838181));
#243066=CARTESIAN_POINT('Ctrl Pts',(17.6073102544279,1.15502954124253,-2.19309206170531));
#243067=CARTESIAN_POINT('Ctrl Pts',(-17.6496101147293,0.0929869457533115,
-30.6206988216591));
#243068=CARTESIAN_POINT('Ctrl Pts',(-17.6430886601711,0.0915418583200995,
-30.7529050170013));
#243069=CARTESIAN_POINT('Ctrl Pts',(-17.6000351176393,0.0655062427111158,
-31.0069647949984));
#243070=CARTESIAN_POINT('Ctrl Pts',(-17.4513749214306,-0.0641626945524756,
-31.4023398439719));
#243071=CARTESIAN_POINT('Ctrl Pts',(-17.1605825203005,-0.377425870119917,
-31.8365908335511));
#243072=CARTESIAN_POINT('Ctrl Pts',(-16.9162130797045,-0.67613007084928,
-32.0376298056668));
#243073=CARTESIAN_POINT('Ctrl Pts',(-16.7628269383646,-0.874817190528709,
-32.1378242808223));
#243074=CARTESIAN_POINT('Ctrl Pts',(17.6073407594236,1.15460630354722,-2.19306096640366));
#243075=CARTESIAN_POINT('Ctrl Pts',(17.4033976643395,3.98466329138198,-2.40098526163479));
#243076=CARTESIAN_POINT('Ctrl Pts',(15.6062426099901,9.54216621944043,-2.81683385209706));
#243077=CARTESIAN_POINT('Ctrl Pts',(9.34779086934921,15.6784575586203,-3.44060673779045));
#243078=CARTESIAN_POINT('Ctrl Pts',(0.959012042963581,18.2124100346056,
-4.06437962348386));
#243079=CARTESIAN_POINT('Ctrl Pts',(-7.64911839707519,16.5675863997812,
-4.68815250917726));
#243080=CARTESIAN_POINT('Ctrl Pts',(-14.5126096146324,11.1183862954958,
-5.31192539487066));
#243081=CARTESIAN_POINT('Ctrl Pts',(-18.0667807264521,3.10779292692985,
-5.93569828056406));
#243082=CARTESIAN_POINT('Ctrl Pts',(-17.5008961225556,-5.6376121474615,
-6.55947116625745));
#243083=CARTESIAN_POINT('Ctrl Pts',(-12.9441176814885,-13.123430497986,
-7.18324405195085));
#243084=CARTESIAN_POINT('Ctrl Pts',(-5.43552296923055,-17.642624673423,
-7.80701693764425));
#243085=CARTESIAN_POINT('Ctrl Pts',(3.31258774538235,-18.1646104314017,
-8.43078982333763));
#243086=CARTESIAN_POINT('Ctrl Pts',(11.3052952591574,-14.5703631473493,
-9.05456270903105));
#243087=CARTESIAN_POINT('Ctrl Pts',(16.7199228910559,-7.67951587051772,
-9.67833559472443));
#243088=CARTESIAN_POINT('Ctrl Pts',(18.3217136843818,0.93652917547969,-10.3021084804178));
#243089=CARTESIAN_POINT('Ctrl Pts',(15.7453910352088,9.31295647583837,-10.9258813661112));
#243090=CARTESIAN_POINT('Ctrl Pts',(9.57846450357517,15.5395915719385,-11.5496542518046));
#243091=CARTESIAN_POINT('Ctrl Pts',(1.227249473441,18.196502923817,-12.173427137498));
#243092=CARTESIAN_POINT('Ctrl Pts',(-7.40382942348253,16.677804076584,-12.7972000231914));
#243093=CARTESIAN_POINT('Ctrl Pts',(-14.3465272498623,11.3298216137167,
-13.4209729088848));
#243094=CARTESIAN_POINT('Ctrl Pts',(-18.0176200410993,3.37211797510569,
-14.0447457945782));
#243095=CARTESIAN_POINT('Ctrl Pts',(-17.5799459495943,-5.38061935747047,
-14.6685186802716));
#243096=CARTESIAN_POINT('Ctrl Pts',(-13.1333128634511,-12.9324021724085,
-15.292291565965));
#243097=CARTESIAN_POINT('Ctrl Pts',(-5.69173810902801,-17.5611098344041,
-15.9160644516584));
#243098=CARTESIAN_POINT('Ctrl Pts',(3.04778970762611,-18.2112044476593,
-16.5398373373518));
#243099=CARTESIAN_POINT('Ctrl Pts',(11.0922946847447,-14.7344373951567,
-17.1636102230452));
#243100=CARTESIAN_POINT('Ctrl Pts',(16.607295041074,-7.92365619799791,-17.7873831087386));
#243101=CARTESIAN_POINT('Ctrl Pts',(18.3351412766526,0.667997709892837,
-18.411155994432));
#243102=CARTESIAN_POINT('Ctrl Pts',(15.881812568519,9.0812698244327,-19.0349288801254));
#243103=CARTESIAN_POINT('Ctrl Pts',(9.80676992732399,15.3975841286372,-19.6587017658188));
#243104=CARTESIAN_POINT('Ctrl Pts',(1.49537577605331,18.1765581828121,-20.2824746515122));
#243105=CARTESIAN_POINT('Ctrl Pts',(-7.15702623562917,16.7844703473153,
-20.9062475372056));
#243106=CARTESIAN_POINT('Ctrl Pts',(-14.1773285850288,11.5387744607532,
-21.530020422899));
#243107=CARTESIAN_POINT('Ctrl Pts',(-17.9646101539039,3.63570760132378,
-22.1537933085924));
#243108=CARTESIAN_POINT('Ctrl Pts',(-17.6552134854749,-5.12250262750729,
-22.7775661942858));
#243109=CARTESIAN_POINT('Ctrl Pts',(-13.3196933035858,-12.738619140053,
-23.4013390799792));
#243110=CARTESIAN_POINT('Ctrl Pts',(-5.94672975632725,-17.4758522054123,
-24.0251119656726));
#243111=CARTESIAN_POINT('Ctrl Pts',(2.78233717576326,-18.2539122511404,
-24.648884851366));
#243112=CARTESIAN_POINT('Ctrl Pts',(10.8769122000362,-14.8953760546592,
-25.2726577370594));
#243113=CARTESIAN_POINT('Ctrl Pts',(16.4911054437385,-8.16611571115795,
-25.8964306227528));
#243114=CARTESIAN_POINT('Ctrl Pts',(18.3446270835557,0.399289338736243,
-26.5202035084462));
#243115=CARTESIAN_POINT('Ctrl Pts',(16.0148381096058,8.84762755621892,-27.1439763941396));
#243116=CARTESIAN_POINT('Ctrl Pts',(10.0329440582781,15.2522104440655,-27.767749279833));
#243117=CARTESIAN_POINT('Ctrl Pts',(1.76323461455339,18.1527619754813,-28.3915221655263));
#243118=CARTESIAN_POINT('Ctrl Pts',(-6.90879557003993,16.8873581111353,
-29.0152950512198));
#243119=CARTESIAN_POINT('Ctrl Pts',(-14.004863397014,11.7455348213331,-29.6390679369131));
#243120=CARTESIAN_POINT('Ctrl Pts',(-17.9082125131774,3.89785011394517,
-30.2628408226066));
#243121=CARTESIAN_POINT('Ctrl Pts',(-17.7859355313461,-1.94172636251833,
-30.6786894130688));
#243122=CARTESIAN_POINT('Ctrl Pts',(-17.0516756419356,-4.68247037742154,
-30.8866137083));
#243123=CARTESIAN_POINT('Ctrl Pts',(17.6073407594236,1.15460630354722,-1.86430456048081));
#243124=CARTESIAN_POINT('Ctrl Pts',(17.4033912321972,3.98475254828614,-2.07222885571194));
#243125=CARTESIAN_POINT('Ctrl Pts',(15.606262595841,9.54212322687255,-2.48807744617421));
#243126=CARTESIAN_POINT('Ctrl Pts',(9.34779288978745,15.6784918190503,-3.11185033186761));
#243127=CARTESIAN_POINT('Ctrl Pts',(0.959014851274586,18.2124111929434,
-3.73562321756101));
#243128=CARTESIAN_POINT('Ctrl Pts',(-7.64912471236806,16.5676034958489,
-4.35939610325441));
#243129=CARTESIAN_POINT('Ctrl Pts',(-14.5126190679531,11.1183912416646,
-4.98316898894781));
#243130=CARTESIAN_POINT('Ctrl Pts',(-18.066793400667,3.10779650832471,-5.60694187464121));
#243131=CARTESIAN_POINT('Ctrl Pts',(-17.5009080244365,-5.63761661722381,
-6.2307147603346));
#243132=CARTESIAN_POINT('Ctrl Pts',(-12.9441266403947,-13.123439107384,
-6.85448764602801));
#243133=CARTESIAN_POINT('Ctrl Pts',(-5.43552667436007,-17.6426368842871,
-7.47826053172139));
#243134=CARTESIAN_POINT('Ctrl Pts',(3.31259000699658,-18.16462275692,-8.10203341741479));
#243135=CARTESIAN_POINT('Ctrl Pts',(11.3053030367942,-14.5703731228102,
-8.72580630310819));
#243136=CARTESIAN_POINT('Ctrl Pts',(16.7199343790518,-7.67952105060159,
-9.34957918880158));
#243137=CARTESIAN_POINT('Ctrl Pts',(18.3217262787828,0.936529888034566,
-9.97335207449498));
#243138=CARTESIAN_POINT('Ctrl Pts',(15.7454018561886,9.31296295993681,-10.5971249601884));
#243139=CARTESIAN_POINT('Ctrl Pts',(9.57847108733324,15.5396023285381,-11.2208978458818));
#243140=CARTESIAN_POINT('Ctrl Pts',(1.22725031671789,18.1965155100168,-11.8446707315752));
#243141=CARTESIAN_POINT('Ctrl Pts',(-7.40383451205828,16.677815617254,-12.4684436172686));
#243142=CARTESIAN_POINT('Ctrl Pts',(-14.3465371103424,11.3298294795449,
-13.092216502962));
#243143=CARTESIAN_POINT('Ctrl Pts',(-18.017632424658,3.37212037115261,-13.7159893886554));
#243144=CARTESIAN_POINT('Ctrl Pts',(-17.5799580323768,-5.38062297700866,
-14.3397622743488));
#243145=CARTESIAN_POINT('Ctrl Pts',(-13.1333218900247,-12.9324109824227,
-14.9635351600421));
#243146=CARTESIAN_POINT('Ctrl Pts',(-5.69174202098684,-17.5611218256922,
-15.5873080457356));
#243147=CARTESIAN_POINT('Ctrl Pts',(3.04779180238731,-18.211216885797,-16.2110809314289));
#243148=CARTESIAN_POINT('Ctrl Pts',(11.0923023085215,-14.734447443661,-16.8348538171224));
#243149=CARTESIAN_POINT('Ctrl Pts',(16.6073064553419,-7.92366156548048,
-17.4586267028157));
#243150=CARTESIAN_POINT('Ctrl Pts',(18.3351538784606,0.66799824759458,-18.0823995885091));
#243151=CARTESIAN_POINT('Ctrl Pts',(15.8818234841752,9.0812761444024,-18.7061724742025));
#243152=CARTESIAN_POINT('Ctrl Pts',(9.80677666751544,15.3975947902572,-19.329945359896));
#243153=CARTESIAN_POINT('Ctrl Pts',(1.49537680391652,18.1765707535784,-19.9537182455893));
#243154=CARTESIAN_POINT('Ctrl Pts',(-7.15703115485588,16.7844819630266,
-20.5774911312828));
#243155=CARTESIAN_POINT('Ctrl Pts',(-14.1773383288142,11.5387824675597,
-21.2012640169761));
#243156=CARTESIAN_POINT('Ctrl Pts',(-17.9646225017672,3.63571018345593,
-21.8250369026696));
#243157=CARTESIAN_POINT('Ctrl Pts',(-17.6552256185301,-5.12250607941155,
-22.4488097883629));
#243158=CARTESIAN_POINT('Ctrl Pts',(-13.3197024612007,-12.7386277971546,
-23.0725826740563));
#243159=CARTESIAN_POINT('Ctrl Pts',(-5.94673383758345,-17.4758641780813,
-23.6963555597497));
#243160=CARTESIAN_POINT('Ctrl Pts',(2.78233907598826,-18.2539246375219,
-24.3201284454431));
#243161=CARTESIAN_POINT('Ctrl Pts',(10.8769197003125,-14.8953863783719,
-24.9439013311365));
#243162=CARTESIAN_POINT('Ctrl Pts',(16.491116728362,-8.16612091125444,-25.5676742168299));
#243163=CARTESIAN_POINT('Ctrl Pts',(18.3446397929223,0.399289013861867,
-26.1914471025233));
#243164=CARTESIAN_POINT('Ctrl Pts',(16.0148489116377,8.84763509135127,-26.8152199882167));
#243165=CARTESIAN_POINT('Ctrl Pts',(10.0329513700713,15.2522182137206,-27.4389928739101));
#243166=CARTESIAN_POINT('Ctrl Pts',(1.76323498185787,18.1527801969944,-28.0627657596035));
#243167=CARTESIAN_POINT('Ctrl Pts',(-6.90879860283863,16.8873582857462,
-28.6865386452969));
#243168=CARTESIAN_POINT('Ctrl Pts',(-14.0048765276152,11.7455665301102,
-29.3103115309903));
#243169=CARTESIAN_POINT('Ctrl Pts',(-17.9082173148371,3.89780294680413,
-29.9340844166837));
#243170=CARTESIAN_POINT('Ctrl Pts',(-17.7859586891004,-1.94163992244773,
-30.349933007146));
#243171=CARTESIAN_POINT('Ctrl Pts',(-17.0516756419356,-4.68247037742154,
-30.5578573023771));
#243172=CARTESIAN_POINT('Ctrl Pts',(17.3901700514903,1.13895627723047,-1.09645686074059));
#243173=CARTESIAN_POINT('Ctrl Pts',(17.1887494169448,3.93400983888501,-1.30438115597173));
#243174=CARTESIAN_POINT('Ctrl Pts',(15.4137318787184,9.42311001519912,-1.72022974643399));
#243175=CARTESIAN_POINT('Ctrl Pts',(9.23249207798125,15.4836315766514,-2.34400263212739));
#243176=CARTESIAN_POINT('Ctrl Pts',(0.947180433349773,17.9863660835429,
-2.96777551782079));
#243177=CARTESIAN_POINT('Ctrl Pts',(-7.55476652446533,16.3618125090058,
-3.59154840351419));
#243178=CARTESIAN_POINT('Ctrl Pts',(-14.3335993345879,10.9798366194272,
-4.21532128920759));
#243179=CARTESIAN_POINT('Ctrl Pts',(-17.8439294350095,3.06804819990412,
-4.83909417490099));
#243180=CARTESIAN_POINT('Ctrl Pts',(-17.2850253498394,-5.56948140126389,
-5.46286706059439));
#243181=CARTESIAN_POINT('Ctrl Pts',(-12.7844538768754,-12.9629644080828,
-6.08663994628778));
#243182=CARTESIAN_POINT('Ctrl Pts',(-5.368476647785,-17.426414466287,-6.71041283198118));
#243183=CARTESIAN_POINT('Ctrl Pts',(3.27172749232505,-17.9419618746601,
-7.33418571767458));
#243184=CARTESIAN_POINT('Ctrl Pts',(11.1658461414146,-14.3920489570144,
-7.95795860336798));
#243185=CARTESIAN_POINT('Ctrl Pts',(16.5136851713591,-7.58619930519469,
-8.58173148906137));
#243186=CARTESIAN_POINT('Ctrl Pts',(18.0957181111859,0.923568158225898,
-9.20550437475477));
#243187=CARTESIAN_POINT('Ctrl Pts',(15.5511740157413,9.19667347722737,-9.82927726044818));
#243188=CARTESIAN_POINT('Ctrl Pts',(9.46031559005153,15.3465039775307,-10.4530501461416));
#243189=CARTESIAN_POINT('Ctrl Pts',(1.21211153677001,17.9706427253434,-11.076823031835));
#243190=CARTESIAN_POINT('Ctrl Pts',(-7.31250430583857,16.4706768009019,
-11.7005959175284));
#243191=CARTESIAN_POINT('Ctrl Pts',(-14.1695650028912,11.1886608930998,
-12.3243688032218));
#243192=CARTESIAN_POINT('Ctrl Pts',(-17.7953754190683,3.32911432749883,
-12.9481416889151));
#243193=CARTESIAN_POINT('Ctrl Pts',(-17.363099971339,-5.31565931220586,
-13.5719145746086));
#243194=CARTESIAN_POINT('Ctrl Pts',(-12.9713154327728,-12.7742920265311,
-14.1956874603019));
#243195=CARTESIAN_POINT('Ctrl Pts',(-5.6215313790554,-17.345905278637,-14.8194603459954));
#243196=CARTESIAN_POINT('Ctrl Pts',(3.01019568187817,-17.9879810729795,
-15.4432332316888));
#243197=CARTESIAN_POINT('Ctrl Pts',(10.9554729050482,-14.5540994170239,
-16.0670061173821));
#243198=CARTESIAN_POINT('Ctrl Pts',(16.4024465648869,-7.82732817725866,
-16.6907790030756));
#243199=CARTESIAN_POINT('Ctrl Pts',(18.1089800781183,0.658348977135703,
-17.3145518887689));
#243200=CARTESIAN_POINT('Ctrl Pts',(15.6859128090466,8.96784465100159,-17.9383247744623));
#243201=CARTESIAN_POINT('Ctrl Pts',(9.68580490140356,15.2062481717388,-18.5620976601558));
#243202=CARTESIAN_POINT('Ctrl Pts',(1.47693054160497,17.9509440015861,-19.1858705458491));
#243203=CARTESIAN_POINT('Ctrl Pts',(-7.06874539772863,16.5760273574098,
-19.8096434315426));
#243204=CARTESIAN_POINT('Ctrl Pts',(-14.0024533784747,11.3950363411966,
-20.4334163172359));
#243205=CARTESIAN_POINT('Ctrl Pts',(-17.743019400021,3.58945261012887,-21.0571892029294));
#243206=CARTESIAN_POINT('Ctrl Pts',(-17.437439095121,-5.06072640248177,
-21.6809620886227));
#243207=CARTESIAN_POINT('Ctrl Pts',(-13.1553968951232,-12.5828993000976,
-22.3047349743162));
#243208=CARTESIAN_POINT('Ctrl Pts',(-5.8733777493869,-17.2616992460775,
-22.9285078600095));
#243209=CARTESIAN_POINT('Ctrl Pts',(2.7480174800734,-18.0301621704996,-23.5522807457029));
#243210=CARTESIAN_POINT('Ctrl Pts',(10.7427471040387,-14.7130527431899,
-24.1760536313963));
#243211=CARTESIAN_POINT('Ctrl Pts',(16.2876902029149,-8.06679735276924,
-24.7998265170897));
#243212=CARTESIAN_POINT('Ctrl Pts',(18.1183487689734,0.392955821519811,
-25.4235994027831));
#243213=CARTESIAN_POINT('Ctrl Pts',(15.8172977235201,8.73708282640727,-26.0473722884765));
#243214=CARTESIAN_POINT('Ctrl Pts',(9.90918875533577,15.0626706907314,-26.6711451741699));
#243215=CARTESIAN_POINT('Ctrl Pts',(1.74148630179513,17.9274351442294,-27.2949180598633));
#243216=CARTESIAN_POINT('Ctrl Pts',(-6.82357848879157,16.6776585549565,
-27.9186909455567));
#243217=CARTESIAN_POINT('Ctrl Pts',(-13.8321117044521,11.5992206823784,
-28.5424638312501));
#243218=CARTESIAN_POINT('Ctrl Pts',(-17.6873255928359,3.84841601796728,
-29.1662367169435));
#243219=CARTESIAN_POINT('Ctrl Pts',(-17.5665367939759,-1.91928006215802,
-29.5820853074058));
#243220=CARTESIAN_POINT('Ctrl Pts',(-16.8413585633259,-4.62612531416814,
-29.7900096026369));
#243221=CARTESIAN_POINT('Ctrl Pts',(16.7386302514901,1.09200420384336,-0.602239820195591));
#243222=CARTESIAN_POINT('Ctrl Pts',(16.5447311262576,3.78268404310372,-0.810164115426723));
#243223=CARTESIAN_POINT('Ctrl Pts',(14.8363186839016,9.0656174699245,-1.22601270588899));
#243224=CARTESIAN_POINT('Ctrl Pts',(8.88659552041428,14.8993748505389,-1.84978559158239));
#243225=CARTESIAN_POINT('Ctrl Pts',(0.911704265158027,17.3082137421925,
-2.47355847727579));
#243226=CARTESIAN_POINT('Ctrl Pts',(-7.27174423703417,15.7445873918447,
-3.09733136296919));
#243227=CARTESIAN_POINT('Ctrl Pts',(-13.796613572397,10.5642054564109,-3.72110424866259));
#243228=CARTESIAN_POINT('Ctrl Pts',(-17.1754381830526,2.94883467429561,
-4.34487713435599));
#243229=CARTESIAN_POINT('Ctrl Pts',(-16.637470996981,-5.3651125806252,-4.96865002004938));
#243230=CARTESIAN_POINT('Ctrl Pts',(-12.3055064557495,-12.4816075187779,
-5.59242290574279));
#243231=CARTESIAN_POINT('Ctrl Pts',(-5.16735574823226,-16.7778439859393,
-6.21619579143618));
#243232=CARTESIAN_POINT('Ctrl Pts',(3.14915776818084,-17.2740763484062,
-6.83996867712958));
#243233=CARTESIAN_POINT('Ctrl Pts',(10.7475368735256,-13.8571553025193,
-7.46374156282297));
#243234=CARTESIAN_POINT('Ctrl Pts',(15.8950282327928,-7.30627491882452,
-8.08751444851637));
#243235=CARTESIAN_POINT('Ctrl Pts',(17.4177930400621,0.884688572075251,
-8.71128733420976));
#243236=CARTESIAN_POINT('Ctrl Pts',(14.9685759194642,8.84785622920591,-9.33506021990318));
#243237=CARTESIAN_POINT('Ctrl Pts',(9.10590107522648,14.7672938380071,-9.95883310559655));
#243238=CARTESIAN_POINT('Ctrl Pts',(1.16670185374887,17.2931237367407,-10.58260599129));
#243239=CARTESIAN_POINT('Ctrl Pts',(-7.03855385911081,15.849351459305,-11.2063788769833));
#243240=CARTESIAN_POINT('Ctrl Pts',(-13.6387265250215,10.765217231827,-11.8301517626768));
#243241=CARTESIAN_POINT('Ctrl Pts',(-17.1287021652523,3.20011511200833,
-12.4539246483701));
#243242=CARTESIAN_POINT('Ctrl Pts',(-16.7126211767651,-5.12079689237868,
-13.0776975340636));
#243243=CARTESIAN_POINT('Ctrl Pts',(-12.4853673220226,-12.3000047103122,
-13.7014704197569));
#243244=CARTESIAN_POINT('Ctrl Pts',(-5.41093033654711,-16.7003503036248,
-14.3252433054504));
#243245=CARTESIAN_POINT('Ctrl Pts',(2.89742385761995,-17.3183718284548,
-14.9490161911437));
#243246=CARTESIAN_POINT('Ctrl Pts',(10.5450448811475,-14.0131346658011,
-15.5727890768372));
#243247=CARTESIAN_POINT('Ctrl Pts',(15.7879570044018,-7.53837038670321,
-16.1965619625305));
#243248=CARTESIAN_POINT('Ctrl Pts',(17.4305581630671,0.629405410848072,
-16.820334848224));
#243249=CARTESIAN_POINT('Ctrl Pts',(15.0982669582452,8.62760006399592,-17.4441077339173));
#243250=CARTESIAN_POINT('Ctrl Pts',(9.32294281396206,14.6322924858565,-18.0678806196108));
#243251=CARTESIAN_POINT('Ctrl Pts',(1.42159986941521,17.2741629852389,-18.6916535053041));
#243252=CARTESIAN_POINT('Ctrl Pts',(-6.80392696197852,15.9507552443932,
-19.3154263909975));
#243253=CARTESIAN_POINT('Ctrl Pts',(-13.4778754497606,10.9638611671064,
-19.9391992766909));
#243254=CARTESIAN_POINT('Ctrl Pts',(-17.0783075776248,3.45070028593323,
-20.5629721623843));
#243255=CARTESIAN_POINT('Ctrl Pts',(-16.7841753069788,-4.8754146452196,
-21.1867450480777));
#243256=CARTESIAN_POINT('Ctrl Pts',(-12.6625524991393,-12.1157821080911,
-21.8105179337711));
#243257=CARTESIAN_POINT('Ctrl Pts',(-5.65334169098603,-16.61929906066,-22.4342908194645));
#243258=CARTESIAN_POINT('Ctrl Pts',(2.64506766616744,-17.3589723692712,
-23.0580637051579));
#243259=CARTESIAN_POINT('Ctrl Pts',(10.340288582858,-14.1661337154131,-23.6818365908513));
#243260=CARTESIAN_POINT('Ctrl Pts',(15.6774996001035,-7.76886696605925,
-24.3056094765447));
#243261=CARTESIAN_POINT('Ctrl Pts',(17.4395762633078,0.373952129575341,
-24.9293823622381));
#243262=CARTESIAN_POINT('Ctrl Pts',(15.2247289677812,8.40548866428609,-25.5531552479315));
#243263=CARTESIAN_POINT('Ctrl Pts',(9.53795958631204,14.4940830752033,-26.1769281336249));
#243264=CARTESIAN_POINT('Ctrl Pts',(1.67624122979222,17.2515567964355,-26.8007010193183));
#243265=CARTESIAN_POINT('Ctrl Pts',(-6.56793816566845,16.0485344163461,
-27.4244739050117));
#243266=CARTESIAN_POINT('Ctrl Pts',(-13.3139289114552,11.1604873424254,
-28.0482467907051));
#243267=CARTESIAN_POINT('Ctrl Pts',(-17.0246711661324,3.6997686895499,-28.6720196763985));
#243268=CARTESIAN_POINT('Ctrl Pts',(-16.9084789339435,-1.85131751322123,
-29.0878682668608));
#243269=CARTESIAN_POINT('Ctrl Pts',(-16.2103805247218,-4.45708294380206,
-29.2957925620919));
#243270=CARTESIAN_POINT('Ctrl Pts',(16.3180262928577,1.06169411698051,-0.482585285750421));
#243271=CARTESIAN_POINT('Ctrl Pts',(16.1290171271183,3.68451745917413,-0.690509580981553));
#243272=CARTESIAN_POINT('Ctrl Pts',(14.4634604806088,8.83506688863041,-1.10635817144382));
#243273=CARTESIAN_POINT('Ctrl Pts',(8.66328988973173,14.52202239097,-1.73013105713722));
#243274=CARTESIAN_POINT('Ctrl Pts',(0.888787463482885,16.870423759067,-2.35390394283062));
#243275=CARTESIAN_POINT('Ctrl Pts',(-7.08900434347821,15.3460439173346,
-2.97767682852402));
#243276=CARTESIAN_POINT('Ctrl Pts',(-13.4499098134853,10.2958667331859,
-3.60144971421742));
#243277=CARTESIAN_POINT('Ctrl Pts',(-16.7438233262881,2.87185677076782,
-4.22522259991082));
#243278=CARTESIAN_POINT('Ctrl Pts',(-16.2193761669314,-5.23315760337785,
-4.84899548560421));
#243279=CARTESIAN_POINT('Ctrl Pts',(-11.9962722111416,-12.1708197033198,
-5.47276837129761));
#243280=CARTESIAN_POINT('Ctrl Pts',(-5.03750157046656,-16.3590915374888,
-6.09654125699101));
#243281=CARTESIAN_POINT('Ctrl Pts',(3.07002032079245,-16.8428543861538,
-6.7203141426844));
#243282=CARTESIAN_POINT('Ctrl Pts',(10.4774541373441,-13.511799317386,-7.3440870283778));
#243283=CARTESIAN_POINT('Ctrl Pts',(15.4955904516575,-7.12554096186329,
-7.9678599140712));
#243284=CARTESIAN_POINT('Ctrl Pts',(16.9800885731106,0.859585896420727,
-8.59163279976459));
#243285=CARTESIAN_POINT('Ctrl Pts',(14.5924196285206,8.62264124901895,-9.21540568545799));
#243286=CARTESIAN_POINT('Ctrl Pts',(8.8770722251678,14.3933249997615,-9.83917857115139));
#243287=CARTESIAN_POINT('Ctrl Pts',(1.13738295005097,16.8556814617696,-10.4629514568448));
#243288=CARTESIAN_POINT('Ctrl Pts',(-6.86167689096152,15.4481907987166,
-11.0867243425382));
#243289=CARTESIAN_POINT('Ctrl Pts',(-13.295988989658,10.4918194968149,-11.7104972282316));
#243290=CARTESIAN_POINT('Ctrl Pts',(-16.6982624794162,3.11682636299235,
-12.334270113925));
#243291=CARTESIAN_POINT('Ctrl Pts',(-16.2926374943339,-4.99498335767843,
-12.9580429996184));
#243292=CARTESIAN_POINT('Ctrl Pts',(-12.1716133938864,-11.9937796106649,
-13.5818158853118));
#243293=CARTESIAN_POINT('Ctrl Pts',(-5.27495511015599,-16.2835457009799,
-14.2055887710052));
#243294=CARTESIAN_POINT('Ctrl Pts',(2.82461237410459,-16.8860365107444,
-14.8293616566986));
#243295=CARTESIAN_POINT('Ctrl Pts',(10.2800507349138,-13.6638590705472,
-15.453134542392));
#243296=CARTESIAN_POINT('Ctrl Pts',(15.3912098843462,-7.35180387898417,
-16.0769074280853));
#243297=CARTESIAN_POINT('Ctrl Pts',(16.9925329170191,0.610717905746968,
-16.7006803137788));
#243298=CARTESIAN_POINT('Ctrl Pts',(14.7188515638074,8.40792007556074,-17.3244531994721));
#243299=CARTESIAN_POINT('Ctrl Pts',(9.08865976461728,14.2617161881167,-17.9482260851656));
#243300=CARTESIAN_POINT('Ctrl Pts',(1.3858754461988,16.837197193613,-18.5719989708589));
#243301=CARTESIAN_POINT('Ctrl Pts',(-6.63294610398015,15.5470463291534,
-19.1957718565524));
#243302=CARTESIAN_POINT('Ctrl Pts',(-13.1391800598375,10.6854715706004,
-19.8195447422457));
#243303=CARTESIAN_POINT('Ctrl Pts',(-16.6491342922098,3.3611143852395,-20.4433176279392));
#243304=CARTESIAN_POINT('Ctrl Pts',(-16.3623934924871,-4.75576747359262,
-21.0670905136326));
#243305=CARTESIAN_POINT('Ctrl Pts',(-12.3443459469815,-11.8141865272861,
-21.6908633993259));
#243306=CARTESIAN_POINT('Ctrl Pts',(-5.51127474876247,-16.2045311438947,
-22.3146362850194));
#243307=CARTESIAN_POINT('Ctrl Pts',(2.57859785927076,-16.9256169942277,
-22.9384091707127));
#243308=CARTESIAN_POINT('Ctrl Pts',(10.0804398398606,-13.8130128418737,
-23.5621820564062));
#243309=CARTESIAN_POINT('Ctrl Pts',(15.2835283820578,-7.57650906103056,
-24.1859549420995));
#243310=CARTESIAN_POINT('Ctrl Pts',(17.0013241165857,0.361685963584013,
-24.8097278277929));
#243311=CARTESIAN_POINT('Ctrl Pts',(14.8421361816685,8.19138648721663,-25.4335007134863));
#243312=CARTESIAN_POINT('Ctrl Pts',(9.29827207723745,14.1269876314572,-26.0572735991798));
#243313=CARTESIAN_POINT('Ctrl Pts',(1.63412006355133,16.8151434864576,-26.6810464848731));
#243314=CARTESIAN_POINT('Ctrl Pts',(-6.40289236769343,15.6424000374827,
-27.3048193705666));
#243315=CARTESIAN_POINT('Ctrl Pts',(-12.9793438011383,10.8770917048594,
-27.9285922562599));
#243316=CARTESIAN_POINT('Ctrl Pts',(-16.5968664229839,3.60406126017531,
-28.5523651419533));
#243317=CARTESIAN_POINT('Ctrl Pts',(-16.4835432907859,-1.80790661073017,
-28.9682137324156));
#243318=CARTESIAN_POINT('Ctrl Pts',(-15.8030502881854,-4.3479570083603,
-29.1761380276467));
#243319=CARTESIAN_POINT('Ctrl Pts',(-16.71473290351,-1.03015371028136,-29.0659920001275));
#243320=CARTESIAN_POINT('Ctrl Pts',(-16.8771606866619,-0.815837503728196,
-29.1314893629366));
#243321=CARTESIAN_POINT('Ctrl Pts',(-17.1378051827298,-0.486062270113053,
-29.2799934895247));
#243322=CARTESIAN_POINT('Ctrl Pts',(-17.4562467031575,-0.108493204005349,
-29.6889286297305));
#243323=CARTESIAN_POINT('Ctrl Pts',(-17.6185086780194,0.0576337325758212,
-30.1200106475568));
#243324=CARTESIAN_POINT('Ctrl Pts',(-17.6518349114341,0.0886104523882061,
-30.3990587623721));
#243325=CARTESIAN_POINT('Ctrl Pts',(-17.651792157255,0.0922650986754348,
-30.532867271596));
#243326=CARTESIAN_POINT('Ctrl Pts',(17.6073102544279,1.15502954124253,-2.19309206170532));
#243327=CARTESIAN_POINT('Ctrl Pts',(17.6073545709803,1.15441477990064,-1.8555909648976));
#243328=CARTESIAN_POINT('Ctrl Pts',(17.3780038320171,1.15220131444145,-1.08203261252788));
#243329=CARTESIAN_POINT('Ctrl Pts',(16.7278497993265,1.15082534571931,-0.604929900259548));
#243330=CARTESIAN_POINT('Ctrl Pts',(16.3113428402695,1.15102622991622,-0.489668521008066));
#243331=CARTESIAN_POINT('Ctrl Pts',(16.0064814477796,-0.114235838541338,
-2.59068995189405));
#243332=CARTESIAN_POINT('Ctrl Pts',(16.0944766738548,-0.114235838541338,
-2.56711143825749));
#243333=CARTESIAN_POINT('Ctrl Pts',(16.2849039267193,-0.114235838541338,
-2.45565437924123));
#243334=CARTESIAN_POINT('Ctrl Pts',(16.3757500597236,-0.114235838541338,
-2.24855081325144));
#243335=CARTESIAN_POINT('Ctrl Pts',(16.3822680721493,-0.114235838541338,
-2.12725991522186));
#243336=CARTESIAN_POINT('Ctrl Pts',(16.1231604153171,0.308204976862814,
-3.02613691368885));
#243337=CARTESIAN_POINT('Ctrl Pts',(16.2879266223504,0.308536057431254,
-2.97671732834035));
#243338=CARTESIAN_POINT('Ctrl Pts',(16.6366417661981,0.309228784408049,
-2.75406126678686));
#243339=CARTESIAN_POINT('Ctrl Pts',(16.7862519428957,0.30910483920767,-2.36853096496157));
#243340=CARTESIAN_POINT('Ctrl Pts',(16.7906154662422,0.308852621386618,
-2.14920396404968));
#243341=CARTESIAN_POINT('Ctrl Pts',(16.2398393828546,0.730645792266965,
-3.46158387548365));
#243342=CARTESIAN_POINT('Ctrl Pts',(16.481376570846,0.731307953403845,-3.38632321842321));
#243343=CARTESIAN_POINT('Ctrl Pts',(16.988379605677,0.732693407357435,-3.05246815433248));
#243344=CARTESIAN_POINT('Ctrl Pts',(17.1967538260679,0.732445516956677,
-2.48851111667169));
#243345=CARTESIAN_POINT('Ctrl Pts',(17.198962860335,0.731941081314574,-2.1711480128775));
#243346=CARTESIAN_POINT('Ctrl Pts',(16.3565183503921,1.15308660767112,-3.89703083727845));
#243347=CARTESIAN_POINT('Ctrl Pts',(16.6748265193416,1.15407984937644,-3.79592910850608));
#243348=CARTESIAN_POINT('Ctrl Pts',(17.3401174451558,1.15615803030682,-3.3508750418781));
#243349=CARTESIAN_POINT('Ctrl Pts',(17.6072557092401,1.15578619470568,-2.60849126838181));
#243350=CARTESIAN_POINT('Ctrl Pts',(17.6073102544279,1.15502954124253,-2.19309206170531));
#243351=CARTESIAN_POINT('',(16.3822680721493,-0.114235838541338,-2.12725991522186));
#243352=CARTESIAN_POINT('Ctrl Pts',(16.3822680721493,-0.114235838541338,
-2.12725991522186));
#243353=CARTESIAN_POINT('Ctrl Pts',(16.3875637884322,-0.114235838541338,
-2.02871420194212));
#243354=CARTESIAN_POINT('Ctrl Pts',(16.3312581097491,-0.114235838541338,
-1.79476309257155));
#243355=CARTESIAN_POINT('Ctrl Pts',(16.1348630434297,-0.114235838541338,
-1.64409484131953));
#243356=CARTESIAN_POINT('Ctrl Pts',(16.0078590290876,-0.114235838541338,
-1.60968124817637));
#243357=CARTESIAN_POINT('Ctrl Pts',(16.7906154662422,0.308852621386618,
-2.14920396404968));
#243358=CARTESIAN_POINT('Ctrl Pts',(16.7941607159483,0.30864770093932,-1.97100645626061));
#243359=CARTESIAN_POINT('Ctrl Pts',(16.6801733505051,0.307909879119591,
-1.55718626589033));
#243360=CARTESIAN_POINT('Ctrl Pts',(16.3325252953953,0.307451222878877,
-1.29770652763287));
#243361=CARTESIAN_POINT('Ctrl Pts',(16.1090202994816,0.307518184277849,
-1.2363436724536));
#243362=CARTESIAN_POINT('Ctrl Pts',(17.198962860335,0.731941081314574,-2.1711480128775));
#243363=CARTESIAN_POINT('Ctrl Pts',(17.2007576434643,0.731531240419978,
-1.91329871057911));
#243364=CARTESIAN_POINT('Ctrl Pts',(17.0290885912611,0.730055596780519,
-1.31960943920911));
#243365=CARTESIAN_POINT('Ctrl Pts',(16.5301875473609,0.729138284299092,
-0.951318213946209));
#243366=CARTESIAN_POINT('Ctrl Pts',(16.2101815698756,0.729272207097035,
-0.863006096730835));
#243367=CARTESIAN_POINT('Ctrl Pts',(17.6073102544279,1.15502954124253,-2.19309206170532));
#243368=CARTESIAN_POINT('Ctrl Pts',(17.6073545709803,1.15441477990064,-1.8555909648976));
#243369=CARTESIAN_POINT('Ctrl Pts',(17.3780038320171,1.15220131444145,-1.08203261252788));
#243370=CARTESIAN_POINT('Ctrl Pts',(16.7278497993265,1.15082534571931,-0.604929900259548));
#243371=CARTESIAN_POINT('Ctrl Pts',(16.3113428402695,1.15102622991622,-0.489668521008066));
#243372=CARTESIAN_POINT('Ctrl Pts',(-17.5754075117668,-0.282975295549768,
-30.8264997913771));
#243373=CARTESIAN_POINT('Ctrl Pts',(-17.5776745556936,-0.29160287444771,
-30.7531701396137));
#243374=CARTESIAN_POINT('Ctrl Pts',(-17.5791710455214,-0.297914179873868,
-30.6638767716696));
#243375=CARTESIAN_POINT('Ctrl Pts',(-17.5785515475335,-0.29932021853454,
-30.5698945414565));
#243376=CARTESIAN_POINT('Ctrl Pts',(-17.0470432724577,-1.52997584692967,
-31.866301601656));
#243377=CARTESIAN_POINT('Ctrl Pts',(-17.043091006938,-1.60213868961454,
-31.5392602348053));
#243378=CARTESIAN_POINT('Ctrl Pts',(-17.0380810882366,-1.65487565790096,
-31.1450800235084));
#243379=CARTESIAN_POINT('Ctrl Pts',(-17.0327714587713,-1.66662272115732,
-30.7314661430345));
#243380=CARTESIAN_POINT('Ctrl Pts',(-16.6264980549357,-2.8160398084744,
-32.9140277682879));
#243381=CARTESIAN_POINT('Ctrl Pts',(-16.6023779110052,-2.94874681472556,
-32.3299729731318));
#243382=CARTESIAN_POINT('Ctrl Pts',(-16.5799461823807,-3.04467099794081,
-31.628416618246));
#243383=CARTESIAN_POINT('Ctrl Pts',(-16.567286390681,-3.06597721959461,
-30.8929875641453));
#243384=CARTESIAN_POINT('Ctrl Pts',(-16.3175623251184,-4.1295756047462,
-33.9602349064477));
#243385=CARTESIAN_POINT('Ctrl Pts',(-16.2590372444361,-4.32072809523878,
-33.1193535108316));
#243386=CARTESIAN_POINT('Ctrl Pts',(-16.2079756937328,-4.45756702622627,
-32.1105715167732));
#243387=CARTESIAN_POINT('Ctrl Pts',(-16.1852551307921,-4.48788767661082,
-31.0533627183929));
#243388=CARTESIAN_POINT('',(-17.5785515475079,-0.299320218600213,-30.569894542394));
#243389=CARTESIAN_POINT('Ctrl Pts',(-16.2001784701445,-4.46153697561004,
-31.6231364053554));
#243390=CARTESIAN_POINT('Ctrl Pts',(-16.3148927717911,-4.0322730645058,
-31.5883174194036));
#243391=CARTESIAN_POINT('Ctrl Pts',(-16.437363442219,-3.60401783642176,
-31.5596862537426));
#243392=CARTESIAN_POINT('Ctrl Pts',(-16.5668883504943,-3.17773526034055,
-31.5297792622752));
#243393=CARTESIAN_POINT('Ctrl Pts',(-16.6964132587696,-2.75145268425934,
-31.4998722708077));
#243394=CARTESIAN_POINT('Ctrl Pts',(-16.8329924048922,-2.32714276018097,
-31.4686894535339));
#243395=CARTESIAN_POINT('Ctrl Pts',(-16.9756313372932,-1.90630776158435,
-31.4126205310756));
#243396=CARTESIAN_POINT('Ctrl Pts',(-17.0469508034937,-1.69589026228604,
-31.3845860698465));
#243397=CARTESIAN_POINT('Ctrl Pts',(-17.1197852162637,-1.48634149435817,
-31.3503300823213));
#243398=CARTESIAN_POINT('Ctrl Pts',(-17.1935129345893,-1.2797064869815,
-31.3034256471328));
#243399=CARTESIAN_POINT('Ctrl Pts',(-17.2672406529149,-1.07307147960483,
-31.2565212119444));
#243400=CARTESIAN_POINT('Ctrl Pts',(-17.341861676796,-0.869350232779357,
-31.1969683290927));
#243401=CARTESIAN_POINT('Ctrl Pts',(-17.4156294578393,-0.676143544386401,
-31.1072137511775));
#243402=CARTESIAN_POINT('Ctrl Pts',(-17.4525133483609,-0.579540200189923,
-31.0623364622198));
#243403=CARTESIAN_POINT('Ctrl Pts',(-17.4891839281731,-0.485565495601574,
-31.0099087494963));
#243404=CARTESIAN_POINT('Ctrl Pts',(-17.52046757121,-0.414429961889206,
-30.9294946697852));
#243405=CARTESIAN_POINT('Ctrl Pts',(-17.5361093927285,-0.378862195033022,
-30.8892876299296));
#243406=CARTESIAN_POINT('Ctrl Pts',(-17.5504044800531,-0.349004220895833,
-30.8420839983271));
#243407=CARTESIAN_POINT('Ctrl Pts',(-17.5605893256987,-0.330215125918204,
-30.7816807560664));
#243408=CARTESIAN_POINT('Ctrl Pts',(-17.5707741713439,-0.311426030941436,
-30.7212775138085));
#243409=CARTESIAN_POINT('Ctrl Pts',(-17.5768487753104,-0.303705815123212,
-30.6476746608936));
#243410=CARTESIAN_POINT('Ctrl Pts',(-17.5785515474501,-0.299320218744936,
-30.5698945423846));
#243411=CARTESIAN_POINT('Origin',(-52.9627890699766,-14.4260769442048,-30.54800004307));
#243412=CARTESIAN_POINT('Ctrl Pts',(-17.5802901012752,-0.294965536055547,
-30.5693799475342));
#243413=CARTESIAN_POINT('Ctrl Pts',(-17.5798310362366,-0.296008175009128,
-30.49878931204));
#243414=CARTESIAN_POINT('Ctrl Pts',(-17.5768354725175,-0.292911442936056,
-30.371924975927));
#243415=CARTESIAN_POINT('Ctrl Pts',(-17.5714423199815,-0.283040417535212,
-30.2653543936771));
#243416=CARTESIAN_POINT('Ctrl Pts',(-17.5690189596254,-0.278098663470314,
-30.2239774555149));
#243417=CARTESIAN_POINT('Ctrl Pts',(-17.033760114451,-1.66365156447931,
-30.7311231989059));
#243418=CARTESIAN_POINT('Ctrl Pts',(-17.0297401899561,-1.67255606250986,
-30.4175721391156));
#243419=CARTESIAN_POINT('Ctrl Pts',(-17.022451305376,-1.64610409918796,
-29.8544688923866));
#243420=CARTESIAN_POINT('Ctrl Pts',(-17.015930903967,-1.561742491385,-29.3761840954611));
#243421=CARTESIAN_POINT('Ctrl Pts',(-17.0132804836403,-1.51948917862203,
-29.1893331420218));
#243422=CARTESIAN_POINT('Ctrl Pts',(-16.567691974739,-3.06446764728316,
-30.8928173317861));
#243423=CARTESIAN_POINT('Ctrl Pts',(-16.5580871134721,-3.08063886126401,
-30.334642519337));
#243424=CARTESIAN_POINT('Ctrl Pts',(-16.5515005095395,-3.03242448720862,
-29.3324604541949));
#243425=CARTESIAN_POINT('Ctrl Pts',(-16.560202278034,-2.87781534931148,
-28.4781569789816));
#243426=CARTESIAN_POINT('Ctrl Pts',(-16.5652988087476,-2.79996075523792,
-28.1437152041661));
#243427=CARTESIAN_POINT('Ctrl Pts',(-16.1852551317177,-4.4878876753756,
-31.0533627614624));
#243428=CARTESIAN_POINT('Ctrl Pts',(-16.1680026992013,-4.51091109283383,
-30.2505911534485));
#243429=CARTESIAN_POINT('Ctrl Pts',(-16.167309987074,-4.44206206230597,
-28.8092591915376));
#243430=CARTESIAN_POINT('Ctrl Pts',(-16.2080828129477,-4.22020050096095,
-27.5787080028986));
#243431=CARTESIAN_POINT('Ctrl Pts',(-16.2291186221168,-4.10795241382491,
-27.0965642010027));
#243432=CARTESIAN_POINT('',(-17.5790321727781,-0.297069475291251,-30.518129990938));
#243433=CARTESIAN_POINT('Ctrl Pts',(-17.5790321727781,-0.297069475291252,
-30.518129990938));
#243434=CARTESIAN_POINT('Ctrl Pts',(-17.5787798837996,-0.294618590258955,
-30.4392119603728));
#243435=CARTESIAN_POINT('Ctrl Pts',(-17.5698419681235,-0.290596246137715,
-30.2721993258072));
#243436=CARTESIAN_POINT('Ctrl Pts',(-17.507477725631,-0.406125755770152,
-30.0784640867952));
#243437=CARTESIAN_POINT('Ctrl Pts',(-17.3676198700984,-0.76628347130663,
-29.948034464209));
#243438=CARTESIAN_POINT('Ctrl Pts',(-17.0958715080477,-1.50383826336906,
-29.8609673289419));
#243439=CARTESIAN_POINT('Ctrl Pts',(-16.6615265345429,-2.78110425556102,
-29.9454442333512));
#243440=CARTESIAN_POINT('Ctrl Pts',(-16.3458747862995,-3.84419737648193,
-30.0725337328388));
#243441=CARTESIAN_POINT('Ctrl Pts',(-16.1724395775582,-4.4883644356447,
-30.1301250950887));
#243442=CARTESIAN_POINT('Ctrl Pts',(-17.5785515474501,-0.299320218744957,
-30.5698945423846));
#243443=CARTESIAN_POINT('Ctrl Pts',(-17.5789262612969,-0.29835511974469,
-30.5527781668422));
#243444=CARTESIAN_POINT('Ctrl Pts',(-17.5790876507308,-0.29760842108595,
-30.5354839427305));
#243445=CARTESIAN_POINT('Ctrl Pts',(-17.5790321727781,-0.297069475291245,
-30.518129990938));
#243446=CARTESIAN_POINT('Ctrl Pts',(-14.994239028684,-4.25452048708011,
-29.1474822118176));
#243447=CARTESIAN_POINT('Ctrl Pts',(-15.1726910891542,-3.60174745837913,
-29.0915208646407));
#243448=CARTESIAN_POINT('Ctrl Pts',(-15.6321471463041,-2.56220514811748,
-28.9280178412422));
#243449=CARTESIAN_POINT('Ctrl Pts',(-16.5113946218931,-1.2792560391384,
-28.9288420336999));
#243450=CARTESIAN_POINT('Ctrl Pts',(-17.1319859691867,-0.492961982876584,
-29.272520591823));
#243451=CARTESIAN_POINT('Ctrl Pts',(-17.4562467031575,-0.108493204005349,
-29.6889286297305));
#243452=CARTESIAN_POINT('Ctrl Pts',(-17.6185086780194,0.0576337325758212,
-30.1200106475568));
#243453=CARTESIAN_POINT('Ctrl Pts',(-17.6518349114341,0.0886104523882061,
-30.3990587623721));
#243454=CARTESIAN_POINT('Ctrl Pts',(-17.651792157255,0.0922650986754348,
-30.532867271596));
#243455=CARTESIAN_POINT('Ctrl Pts',(-15.1533551893842,-4.2999285309315,
-29.1173613406566));
#243456=CARTESIAN_POINT('Ctrl Pts',(-15.3305828011036,-3.65002332833569,
-29.0621766989239));
#243457=CARTESIAN_POINT('Ctrl Pts',(-15.7822656294457,-2.60909058542134,
-28.9285189801525));
#243458=CARTESIAN_POINT('Ctrl Pts',(-16.6096371875782,-1.31272729580483,
-28.9771272935295));
#243459=CARTESIAN_POINT('Ctrl Pts',(-17.1768905803763,-0.523192031369646,
-29.3243808186721));
#243460=CARTESIAN_POINT('Ctrl Pts',(-17.4707673737294,-0.138187373142077,
-29.7227550172992));
#243461=CARTESIAN_POINT('Ctrl Pts',(-17.6200319663514,0.0236856957563901,
-30.1333875385139));
#243462=CARTESIAN_POINT('Ctrl Pts',(-17.6519457523445,0.0512393208059934,
-30.4024146511473));
#243463=CARTESIAN_POINT('Ctrl Pts',(-17.652236249179,0.0543039230656695,
-30.5314270013451));
#243464=CARTESIAN_POINT('Ctrl Pts',(-15.4874419437502,-4.38788669884169,
-29.1410512314678));
#243465=CARTESIAN_POINT('Ctrl Pts',(-15.6620887654413,-3.74302041186979,
-29.0868635658075));
#243466=CARTESIAN_POINT('Ctrl Pts',(-16.0811214437252,-2.69572539922155,
-29.0000689162572));
#243467=CARTESIAN_POINT('Ctrl Pts',(-16.7892127054832,-1.37602100577919,
-29.1056407729816));
#243468=CARTESIAN_POINT('Ctrl Pts',(-17.2550923432072,-0.58273922315749,
-29.4379384877563));
#243469=CARTESIAN_POINT('Ctrl Pts',(-17.4944062691992,-0.197405581269709,
-29.7928895813547));
#243470=CARTESIAN_POINT('Ctrl Pts',(-17.6195336037478,-0.0441856914778083,
-30.1609426778582));
#243471=CARTESIAN_POINT('Ctrl Pts',(-17.6480738812495,-0.0235257763416699,
-30.4094483372519));
#243472=CARTESIAN_POINT('Ctrl Pts',(-17.6488566063629,-0.0216677282847773,
-30.5285464846435));
#243473=CARTESIAN_POINT('Ctrl Pts',(-15.9907970502946,-4.49600546091536,
-29.4641209995448));
#243474=CARTESIAN_POINT('Ctrl Pts',(-16.1623728361386,-3.85568731177258,
-29.4094172340769));
#243475=CARTESIAN_POINT('Ctrl Pts',(-16.5057466069261,-2.79516167595807,
-29.3406049183426));
#243476=CARTESIAN_POINT('Ctrl Pts',(-17.0191178912535,-1.46361359859499,
-29.4185205274589));
#243477=CARTESIAN_POINT('Ctrl Pts',(-17.3470562318906,-0.679189408132387,
-29.6633244756694));
#243478=CARTESIAN_POINT('Ctrl Pts',(-17.5164532788215,-0.298638203489056,
-29.9225160171104));
#243479=CARTESIAN_POINT('Ctrl Pts',(-17.6062861547483,-0.161601488298629,
-30.2114955821434));
#243480=CARTESIAN_POINT('Ctrl Pts',(-17.6270645552797,-0.152871873414872,
-30.4227256872003));
#243481=CARTESIAN_POINT('Ctrl Pts',(-17.6280922057773,-0.153123414721901,
-30.5235688729212));
#243482=CARTESIAN_POINT('Ctrl Pts',(-16.1638366651175,-4.50739804358419,
-29.8787096838853));
#243483=CARTESIAN_POINT('Ctrl Pts',(-16.3358725262949,-3.86563214614315,
-29.8221375488408));
#243484=CARTESIAN_POINT('Ctrl Pts',(-16.6502145432196,-2.80195487435315,
-29.7171137289926));
#243485=CARTESIAN_POINT('Ctrl Pts',(-17.0902323211475,-1.49706783481254,
-29.6939201064675));
#243486=CARTESIAN_POINT('Ctrl Pts',(-17.3698041804004,-0.737205148280513,
-29.8404542553032));
#243487=CARTESIAN_POINT('Ctrl Pts',(-17.5146914998834,-0.367174572767078,
-30.019579613101));
#243488=CARTESIAN_POINT('Ctrl Pts',(-17.5858642933787,-0.243116335571916,
-30.2492346368747));
#243489=CARTESIAN_POINT('Ctrl Pts',(-17.5995608978686,-0.242532745972653,
-30.4329233792547));
#243490=CARTESIAN_POINT('Ctrl Pts',(-17.6002191357647,-0.244205460771406,
-30.5201260069932));
#243491=CARTESIAN_POINT('Ctrl Pts',(-16.1724395775582,-4.4883644356447,
-30.1301250950887));
#243492=CARTESIAN_POINT('Ctrl Pts',(-16.3458747862995,-3.84419737648193,
-30.0725337328388));
#243493=CARTESIAN_POINT('Ctrl Pts',(-16.6615265345429,-2.78110425556102,
-29.9454442333512));
#243494=CARTESIAN_POINT('Ctrl Pts',(-17.0958715080477,-1.50383826336906,
-29.8609673289419));
#243495=CARTESIAN_POINT('Ctrl Pts',(-17.3676198700984,-0.76628347130663,
-29.948034464209));
#243496=CARTESIAN_POINT('Ctrl Pts',(-17.507477725631,-0.406125755770152,
-30.0784640867952));
#243497=CARTESIAN_POINT('Ctrl Pts',(-17.5698419681235,-0.290596246137715,
-30.2721993258072));
#243498=CARTESIAN_POINT('Ctrl Pts',(-17.5787798837996,-0.294618590258955,
-30.4392119603728));
#243499=CARTESIAN_POINT('Ctrl Pts',(-17.5790321727781,-0.297069475291252,
-30.518129990938));
#243500=CARTESIAN_POINT('Origin',(-16.6358616733842,0.0803801526485572,
-30.5328672715959));
#243501=CARTESIAN_POINT('Ctrl Pts',(-17.651792157255,0.0922650986754348,
-30.5328672715958));
#243502=CARTESIAN_POINT('Ctrl Pts',(-17.6517827556772,0.0930687497381814,
-30.5622915556963));
#243503=CARTESIAN_POINT('Ctrl Pts',(-17.6510452328646,0.0933049532568358,
-30.5916053891957));
#243504=CARTESIAN_POINT('Ctrl Pts',(-17.6496101144809,0.092986945698217,
-30.6206988266948));
#243505=CARTESIAN_POINT('Ctrl Pts',(-17.653346478989,-0.0405990159587412,
-30.5278263257176));
#243506=CARTESIAN_POINT('Ctrl Pts',(-17.6535947918829,-0.0402496344730876,
-30.5535600680725));
#243507=CARTESIAN_POINT('Ctrl Pts',(-17.6532893828418,-0.040346508751131,
-30.5792048534127));
#243508=CARTESIAN_POINT('Ctrl Pts',(-17.6524617524573,-0.0408855321357708,
-30.6046531629877));
#243509=CARTESIAN_POINT('Ctrl Pts',(-17.6284684197468,-0.173720108078272,
-30.5227873617334));
#243510=CARTESIAN_POINT('Ctrl Pts',(-17.6287332807489,-0.173859960737097,
-30.5443927450746));
#243511=CARTESIAN_POINT('Ctrl Pts',(-17.6286189225196,-0.174324962422638,
-30.5659240858974));
#243512=CARTESIAN_POINT('Ctrl Pts',(-17.6281479082596,-0.175119807717771,
-30.587269652005));
#243513=CARTESIAN_POINT('Ctrl Pts',(-17.5790321727781,-0.297069475291245,
-30.518129990938));
#243514=CARTESIAN_POINT('Ctrl Pts',(-17.579087650734,-0.297608421116933,
-30.5354839437282));
#243515=CARTESIAN_POINT('Ctrl Pts',(-17.5789262612783,-0.298355119830541,
-30.5527781688306));
#243516=CARTESIAN_POINT('Ctrl Pts',(-17.5785515473855,-0.2993202189114,
-30.5698945453365));
#243517=CARTESIAN_POINT('Origin',(-16.6349718802189,0.0773932940233046,
-30.5704783965777));
#243518=CARTESIAN_POINT('Ctrl Pts',(-16.2001784701445,-4.46153697561006,
-31.6231364053554));
#243519=CARTESIAN_POINT('Ctrl Pts',(-16.3148927717911,-4.03227306450581,
-31.5883174194036));
#243520=CARTESIAN_POINT('Ctrl Pts',(-16.5598341126469,-3.17576260833772,
-31.5310550880816));
#243521=CARTESIAN_POINT('Ctrl Pts',(-16.9012819779536,-2.11498779814178,
-31.4530980448969));
#243522=CARTESIAN_POINT('Ctrl Pts',(-17.1926196290338,-1.2767927264303,
-31.3160740947961));
#243523=CARTESIAN_POINT('Ctrl Pts',(-17.3791721887366,-0.767489609366622,
-31.1671918876669));
#243524=CARTESIAN_POINT('Ctrl Pts',(-17.5075192180792,-0.438578143307399,
-30.9836948931346));
#243525=CARTESIAN_POINT('Ctrl Pts',(-17.5646995673778,-0.319146246758644,
-30.7948803667246));
#243526=CARTESIAN_POINT('Ctrl Pts',(-17.5768487753109,-0.303705815122504,
-30.6476746608869));
#243527=CARTESIAN_POINT('Ctrl Pts',(-17.5785515474503,-0.299320218744332,
-30.5698945423739));
#243528=CARTESIAN_POINT('Ctrl Pts',(-16.2059010393292,-4.4487916813485,
-31.7907701388471));
#243529=CARTESIAN_POINT('Ctrl Pts',(-16.3200647946273,-4.02048832903939,
-31.7561723715754));
#243530=CARTESIAN_POINT('Ctrl Pts',(-16.5634063705548,-3.16631087888269,
-31.6918488385469));
#243531=CARTESIAN_POINT('Ctrl Pts',(-16.9047340238367,-2.09985900314182,
-31.58814887405));
#243532=CARTESIAN_POINT('Ctrl Pts',(-17.197479456994,-1.25307292507814,
-31.4178209017848));
#243533=CARTESIAN_POINT('Ctrl Pts',(-17.3856403817828,-0.737636627689783,
-31.2401429456239));
#243534=CARTESIAN_POINT('Ctrl Pts',(-17.5157273474372,-0.405961900670713,
-31.0263957955203));
#243535=CARTESIAN_POINT('Ctrl Pts',(-17.576487065632,-0.284508795909671,
-30.8161241006522));
#243536=CARTESIAN_POINT('Ctrl Pts',(-17.5908923169588,-0.267998620830995,
-30.6581289403694));
#243537=CARTESIAN_POINT('Ctrl Pts',(-17.5927219362763,-0.263834386983154,
-30.5748588583557));
#243538=CARTESIAN_POINT('Ctrl Pts',(-16.1347576758835,-4.40120702925476,
-32.1263677646136));
#243539=CARTESIAN_POINT('Ctrl Pts',(-16.2479408136455,-3.97384918942149,
-32.0919853463506));
#243540=CARTESIAN_POINT('Ctrl Pts',(-16.4959366380529,-3.12446128360198,
-32.0130832043223));
#243541=CARTESIAN_POINT('Ctrl Pts',(-16.8603302950501,-2.05236030418334,
-31.8573215788496));
#243542=CARTESIAN_POINT('Ctrl Pts',(-17.177282179856,-1.19510753339838,
-31.6201838433792));
#243543=CARTESIAN_POINT('Ctrl Pts',(-17.3822518228026,-0.67213060351985,
-31.3850489942255));
#243544=CARTESIAN_POINT('Ctrl Pts',(-17.5244606436036,-0.338013557018349,
-31.1112168543088));
#243545=CARTESIAN_POINT('Ctrl Pts',(-17.5953843189065,-0.213471035476324,
-30.8583438315771));
#243546=CARTESIAN_POINT('Ctrl Pts',(-17.6147137789123,-0.194894411313042,
-30.6789489153129));
#243547=CARTESIAN_POINT('Ctrl Pts',(-17.6169847984963,-0.191235383181673,
-30.5847899264003));
#243548=CARTESIAN_POINT('Ctrl Pts',(-15.7526847552727,-4.26068137480544,
-32.5778415331489));
#243549=CARTESIAN_POINT('Ctrl Pts',(-15.8650199316949,-3.83124881076746,
-32.5427579222236));
#243550=CARTESIAN_POINT('Ctrl Pts',(-16.1438219570615,-2.98733292076031,
-32.4546286331959));
#243551=CARTESIAN_POINT('Ctrl Pts',(-16.6149861637021,-1.9223892035917,
-32.2565121872817));
#243552=CARTESIAN_POINT('Ctrl Pts',(-17.0403053160782,-1.0665004453286,
-31.9398992669391));
#243553=CARTESIAN_POINT('Ctrl Pts',(-17.3191893739605,-0.543112550887738,
-31.6239770616575));
#243554=CARTESIAN_POINT('Ctrl Pts',(-17.5124144657755,-0.212469351953606,
-31.2544887270353));
#243555=CARTESIAN_POINT('Ctrl Pts',(-17.6115735197033,-0.0848242972280589,
-30.9303029522823));
#243556=CARTESIAN_POINT('Ctrl Pts',(-17.6409238923902,-0.062776741578681,
-30.7145940144918));
#243557=CARTESIAN_POINT('Ctrl Pts',(-17.6446374948998,-0.0601352049470637,
-30.6019536673275));
#243558=CARTESIAN_POINT('Ctrl Pts',(-15.3310328987781,-4.13968218608481,
-32.6758138466332));
#243559=CARTESIAN_POINT('Ctrl Pts',(-15.4438543448225,-3.70590603904728,
-32.6392610503179));
#243560=CARTESIAN_POINT('Ctrl Pts',(-15.7502429436593,-2.85925474854955,
-32.5710221806092));
#243561=CARTESIAN_POINT('Ctrl Pts',(-16.3206841709874,-1.80562376577379,
-32.4216264824846));
#243562=CARTESIAN_POINT('Ctrl Pts',(-16.8613583923753,-0.960996841478396,
-32.1115426489128));
#243563=CARTESIAN_POINT('Ctrl Pts',(-17.2250667897157,-0.443946435653088,
-31.771571233008));
#243564=CARTESIAN_POINT('Ctrl Pts',(-17.4794858679248,-0.119570055679601,
-31.3493937093017));
#243565=CARTESIAN_POINT('Ctrl Pts',(-17.6078007859606,0.00923020653335,
-30.9790725580092));
#243566=CARTESIAN_POINT('Ctrl Pts',(-17.6454914382477,0.0337378209114529,
-30.7389279098626));
#243567=CARTESIAN_POINT('Ctrl Pts',(-17.6508322452457,0.0356130266979813,
-30.6138221089122));
#243568=CARTESIAN_POINT('Ctrl Pts',(-15.0893379747827,-4.07839800281184,
-32.6371564387533));
#243569=CARTESIAN_POINT('Ctrl Pts',(-15.2028822820192,-3.64165117321543,
-32.5995592641783));
#243570=CARTESIAN_POINT('Ctrl Pts',(-15.517572923915,-2.78964571847105,
-32.5503346518507));
#243571=CARTESIAN_POINT('Ctrl Pts',(-16.1286064607794,-1.73849590319873,
-32.4597396686566));
#243572=CARTESIAN_POINT('Ctrl Pts',(-16.7343941918599,-0.8991261839801,
-32.1837404902001));
#243573=CARTESIAN_POINT('Ctrl Pts',(-17.1533506126771,-0.385216618222995,
-31.847390507235));
#243574=CARTESIAN_POINT('Ctrl Pts',(-17.4513749214306,-0.0641626945524756,
-31.4023398439719));
#243575=CARTESIAN_POINT('Ctrl Pts',(-17.6000351176393,0.0655062427111158,
-31.0069647949984));
#243576=CARTESIAN_POINT('Ctrl Pts',(-17.6430886601711,0.0915418583200995,
-30.7529050170013));
#243577=CARTESIAN_POINT('Ctrl Pts',(-17.6496101147293,0.0929869457533115,
-30.6206988216591));
#243578=CARTESIAN_POINT('Origin',(0.,0.,32.15));
#243579=CARTESIAN_POINT('',(-21.738,-2.66213721198652E-15,32.15));
#243580=CARTESIAN_POINT('Origin',(0.,0.,32.15));
#243581=CARTESIAN_POINT('',(-17.1419398933215,10.6483896743984,32.15));
#243582=CARTESIAN_POINT('',(3.80996180745448,19.8171263554992,32.15));
#243583=CARTESIAN_POINT('Ctrl Pts',(-17.1419324427897,10.6483847146882,
32.15));
#243584=CARTESIAN_POINT('Ctrl Pts',(-18.4917954935056,8.62060541109315,
32.15));
#243585=CARTESIAN_POINT('Ctrl Pts',(-20.4539658796446,4.00059894639451,
32.15));
#243586=CARTESIAN_POINT('Ctrl Pts',(-20.6953236537551,-3.55958188418812,
32.15));
#243587=CARTESIAN_POINT('Ctrl Pts',(-18.1635935058778,-10.7545972156586,
32.15));
#243588=CARTESIAN_POINT('Ctrl Pts',(-13.2227889775787,-16.5565850181309,
32.15));
#243589=CARTESIAN_POINT('Ctrl Pts',(-7.08784396868955,-19.9155399205596,
32.15));
#243590=CARTESIAN_POINT('Ctrl Pts',(-2.13044139169403,-20.8163737730673,
32.15));
#243591=CARTESIAN_POINT('Ctrl Pts',(5.38706733060709,-20.846341422417,32.15));
#243592=CARTESIAN_POINT('Ctrl Pts',(12.5014005933779,-17.7514110720497,
32.15));
#243593=CARTESIAN_POINT('Ctrl Pts',(18.8216458248211,-9.89133728797753,
32.15));
#243594=CARTESIAN_POINT('Ctrl Pts',(21.2226656037034,-2.5656682820953,32.15));
#243595=CARTESIAN_POINT('Ctrl Pts',(20.2773562224042,5.86456166952223,32.15));
#243596=CARTESIAN_POINT('Ctrl Pts',(16.7794214023622,12.6318744127764,32.15));
#243597=CARTESIAN_POINT('Ctrl Pts',(11.0573411011778,17.6843263638108,32.15));
#243598=CARTESIAN_POINT('Ctrl Pts',(6.27769740544837,19.4229910004729,32.15));
#243599=CARTESIAN_POINT('Ctrl Pts',(3.80996180743712,19.8171263554774,32.15));
#243600=CARTESIAN_POINT('Ctrl Pts',(3.80996085098169,19.8171204101373,32.15));
#243601=CARTESIAN_POINT('Ctrl Pts',(1.55746740666331,20.1794951006432,32.15));
#243602=CARTESIAN_POINT('Ctrl Pts',(-3.096630646824,20.2029794161148,32.15));
#243603=CARTESIAN_POINT('Ctrl Pts',(-9.17652763228422,18.1424156423383,
32.15));
#243604=CARTESIAN_POINT('Ctrl Pts',(-13.9220616184362,14.7591642614836,
32.15));
#243605=CARTESIAN_POINT('Ctrl Pts',(-16.1824182924985,12.0934395075923,
32.15));
#243606=CARTESIAN_POINT('Ctrl Pts',(-17.1419398932088,10.6483896743616,
32.15));
#243607=CARTESIAN_POINT('Ctrl Pts',(-16.7131758375465,10.3631129164161,
30.8547672141211));
#243608=CARTESIAN_POINT('Ctrl Pts',(-15.7069829013352,11.729866116373,30.932436234096));
#243609=CARTESIAN_POINT('Ctrl Pts',(-13.4384519196149,14.2463394841619,
31.0885140572141));
#243610=CARTESIAN_POINT('Ctrl Pts',(-8.82456256637241,17.4496368780285,
31.349796661748));
#243611=CARTESIAN_POINT('Ctrl Pts',(-2.95755460888113,19.4721823743784,
31.6375294156866));
#243612=CARTESIAN_POINT('Ctrl Pts',(1.57158532933484,19.5569956634719,31.8459204507383));
#243613=CARTESIAN_POINT('Ctrl Pts',(3.82039570822126,19.2981919145008,31.9494608035199));
#243614=CARTESIAN_POINT('Ctrl Pts',(-16.6100146504829,10.2946165786552,
30.9717305084151));
#243615=CARTESIAN_POINT('Ctrl Pts',(-15.6303104955771,11.6675102580694,
31.0608896692561));
#243616=CARTESIAN_POINT('Ctrl Pts',(-13.4030799907542,14.2011656010781,
31.221798795551));
#243617=CARTESIAN_POINT('Ctrl Pts',(-8.82663432791784,17.443345534177,31.469574717551));
#243618=CARTESIAN_POINT('Ctrl Pts',(-2.96612214812473,19.5045794760899,
31.724292178631));
#243619=CARTESIAN_POINT('Ctrl Pts',(1.57455448165307,19.599483521693,31.900126441615));
#243620=CARTESIAN_POINT('Ctrl Pts',(3.82678538809786,19.3368434136841,31.9858578087859));
#243621=CARTESIAN_POINT('Ctrl Pts',(-16.4729431504895,10.2036046774917,
31.2931118503477));
#243622=CARTESIAN_POINT('Ctrl Pts',(-15.5444700979433,11.595371155342,31.3805994414365));
#243623=CARTESIAN_POINT('Ctrl Pts',(-13.3844668859563,14.169635722534,31.5193966593965));
#243624=CARTESIAN_POINT('Ctrl Pts',(-8.8540848656145,17.482671140015,31.7090337414813));
#243625=CARTESIAN_POINT('Ctrl Pts',(-2.98490642562824,19.5997045604786,
31.8848557931755));
#243626=CARTESIAN_POINT('Ctrl Pts',(1.58195236160546,19.6981872613712,31.9971305321946));
#243627=CARTESIAN_POINT('Ctrl Pts',(3.84083910588455,19.4218550687348,32.0502406011435));
#243628=CARTESIAN_POINT('Ctrl Pts',(-16.5586071946796,10.260483368711,31.7784106183827));
#243629=CARTESIAN_POINT('Ctrl Pts',(-15.6546408178493,11.6779633301565,
31.8229646886176));
#243630=CARTESIAN_POINT('Ctrl Pts',(-13.5073052254117,14.2983378090997,
31.8886947718852));
#243631=CARTESIAN_POINT('Ctrl Pts',(-8.94750520184695,17.6652394699207,
31.9729754335302));
#243632=CARTESIAN_POINT('Ctrl Pts',(-3.01363156417759,19.7964711482715,
32.0462497263251));
#243633=CARTESIAN_POINT('Ctrl Pts',(1.5951968221227,19.8625613391973,32.0908936860391));
#243634=CARTESIAN_POINT('Ctrl Pts',(3.86278783089303,19.5546240247892,32.111593641488));
#243635=CARTESIAN_POINT('Ctrl Pts',(-16.8232753643953,10.4362161308422,
32.0831219444411));
#243636=CARTESIAN_POINT('Ctrl Pts',(-15.8999785970614,11.8702283346415,
32.0917177377961));
#243637=CARTESIAN_POINT('Ctrl Pts',(-13.7065698482467,14.5183224445191,
32.1041205340543));
#243638=CARTESIAN_POINT('Ctrl Pts',(-9.0617307303607,17.9013934281975,32.119466627413));
#243639=CARTESIAN_POINT('Ctrl Pts',(-3.04106662458324,20.008888896927,32.1323994866102));
#243640=CARTESIAN_POINT('Ctrl Pts',(1.60877140132126,20.0262335789405,32.1400423089392));
#243641=CARTESIAN_POINT('Ctrl Pts',(3.88403256374174,19.6831344963948,32.1435486728137));
#243642=CARTESIAN_POINT('Ctrl Pts',(-17.0357828945976,10.5773155886887,
32.15));
#243643=CARTESIAN_POINT('Ctrl Pts',(-16.0884984188424,12.0188563446117,
32.1499865518652));
#243644=CARTESIAN_POINT('Ctrl Pts',(-13.8503032180278,14.678763274233,32.1500139460065));
#243645=CARTESIAN_POINT('Ctrl Pts',(-9.13837809243718,18.0621179651411,
32.1499652376603));
#243646=CARTESIAN_POINT('Ctrl Pts',(-3.05783115239963,20.1451427657913,
32.1500028774102));
#243647=CARTESIAN_POINT('Ctrl Pts',(1.61731588314567,20.1281397784002,32.1500062717478));
#243648=CARTESIAN_POINT('Ctrl Pts',(3.89711492851733,19.7622703875824,32.15));
#243649=CARTESIAN_POINT('Ctrl Pts',(-17.1422111381408,10.6479811667471,
32.15));
#243650=CARTESIAN_POINT('Ctrl Pts',(-16.1826312763884,12.0931883246278,
32.15));
#243651=CARTESIAN_POINT('Ctrl Pts',(-13.9221957622332,14.7590686258421,
32.15));
#243652=CARTESIAN_POINT('Ctrl Pts',(-9.17652763228422,18.1424156423383,
32.15));
#243653=CARTESIAN_POINT('Ctrl Pts',(-3.06623310845515,20.2132815752673,
32.15));
#243654=CARTESIAN_POINT('Ctrl Pts',(1.62158877120923,20.1790995355928,32.15));
#243655=CARTESIAN_POINT('Ctrl Pts',(3.90365624121436,19.8018391214234,32.15));
#243656=CARTESIAN_POINT('',(-16.7130837741947,10.3632379690984,30.8547743205568));
#243657=CARTESIAN_POINT('',(3.82039570820352,19.2981919145036,31.9494608035197));
#243658=CARTESIAN_POINT('Ctrl Pts',(-16.7130837741707,10.3632379690933,
30.8547743205568));
#243659=CARTESIAN_POINT('Ctrl Pts',(-15.706913713756,11.7299428656419,30.9324409942818));
#243660=CARTESIAN_POINT('Ctrl Pts',(-13.4384097041943,14.2463687931757,
31.0885164478555));
#243661=CARTESIAN_POINT('Ctrl Pts',(-8.82456256637241,17.4496368780285,
31.349796661748));
#243662=CARTESIAN_POINT('Ctrl Pts',(-2.95755460888113,19.4721823743784,
31.6375294156866));
#243663=CARTESIAN_POINT('Ctrl Pts',(1.57158532933484,19.5569956634719,31.8459204507383));
#243664=CARTESIAN_POINT('Ctrl Pts',(3.82039570822126,19.2981919145008,31.9494608035199));
#243665=CARTESIAN_POINT('',(3.73018153085817,19.3196174352458,31.9555358535254));
#243666=CARTESIAN_POINT('Ctrl Pts',(3.82039570820341,19.2981919145029,31.9494608035191));
#243667=CARTESIAN_POINT('Ctrl Pts',(3.81387166665058,19.2994834562426,31.9496560607826));
#243668=CARTESIAN_POINT('Ctrl Pts',(3.80728201426177,19.3008042223113,31.9498709271484));
#243669=CARTESIAN_POINT('Ctrl Pts',(3.80076835027386,19.3021314879566,31.9501058030873));
#243670=CARTESIAN_POINT('Ctrl Pts',(3.78662613834397,19.3050131950997,31.9506157565191));
#243671=CARTESIAN_POINT('Ctrl Pts',(3.76816740264575,19.3088748473892,31.951391359452));
#243672=CARTESIAN_POINT('Ctrl Pts',(3.7534966938711,19.3123555795672,31.9523926478627));
#243673=CARTESIAN_POINT('Ctrl Pts',(3.75205089401998,19.3126986060795,31.9524913249381));
#243674=CARTESIAN_POINT('Ctrl Pts',(3.7506418925619,19.3130379634802,31.9525921653024));
#243675=CARTESIAN_POINT('Ctrl Pts',(3.7492774522306,19.3133723665972,31.952695111928));
#243676=CARTESIAN_POINT('Ctrl Pts',(3.74413563227298,19.3146325467469,31.9530830607463));
#243677=CARTESIAN_POINT('Ctrl Pts',(3.73671379895015,19.3165322585404,31.9537185152719));
#243678=CARTESIAN_POINT('Ctrl Pts',(3.73280095863054,19.3180197947735,31.9544898267999));
#243679=CARTESIAN_POINT('Ctrl Pts',(3.73224168420236,19.3182324129507,31.9546000727539));
#243680=CARTESIAN_POINT('Ctrl Pts',(3.73157011942461,19.3185066207267,31.9547494027007));
#243681=CARTESIAN_POINT('Ctrl Pts',(3.73105100838011,19.3187839120124,31.9549233511823));
#243682=CARTESIAN_POINT('Ctrl Pts',(3.73074109129588,19.3189494590714,31.9550272010363));
#243683=CARTESIAN_POINT('Ctrl Pts',(3.7304843473887,19.3191164164978,31.9551399354667));
#243684=CARTESIAN_POINT('Ctrl Pts',(3.73033004092766,19.319275343297,31.9552601513274));
#243685=CARTESIAN_POINT('Ctrl Pts',(3.7302748577273,19.3193321788264,31.9553031430199));
#243686=CARTESIAN_POINT('Ctrl Pts',(3.73022543640313,19.3193955613604,31.9553528228586));
#243687=CARTESIAN_POINT('Ctrl Pts',(3.73019738341789,19.3194614260954,31.9554077861783));
#243688=CARTESIAN_POINT('Ctrl Pts',(3.73017872738497,19.3195052280171,31.955444338349));
#243689=CARTESIAN_POINT('Ctrl Pts',(3.73016969156835,19.319549691007,31.9554828604463));
#243690=CARTESIAN_POINT('Ctrl Pts',(3.7301740224138,19.3195939854315,31.9555231462857));
#243691=CARTESIAN_POINT('Ctrl Pts',(3.73017446757699,19.3195985384102,31.955527287226));
#243692=CARTESIAN_POINT('Ctrl Pts',(3.73017505055745,19.3196030548579,31.9555314151946));
#243693=CARTESIAN_POINT('Ctrl Pts',(3.73017576904799,19.3196075351094,31.9555355301611));
#243694=CARTESIAN_POINT('Ctrl Pts',(3.80995923424041,19.8171206702343,32.15));
#243695=CARTESIAN_POINT('Ctrl Pts',(3.80982387795329,19.8162766120481,32.1500000053323));
#243696=CARTESIAN_POINT('Ctrl Pts',(3.80968852308234,19.8154325610363,32.149998544976));
#243697=CARTESIAN_POINT('Ctrl Pts',(3.80955316765027,19.8145885086801,32.1499956193557));
#243698=CARTESIAN_POINT('Ctrl Pts',(3.80389542792527,19.7793078518731,32.1498733309604));
#243699=CARTESIAN_POINT('Ctrl Pts',(3.79824834204854,19.7440936659056,32.1471955492321));
#243700=CARTESIAN_POINT('Ctrl Pts',(3.79265480483119,19.7092133890188,32.1419933044352));
#243701=CARTESIAN_POINT('Ctrl Pts',(3.79202970772638,19.7053153975959,32.14141193561));
#243702=CARTESIAN_POINT('Ctrl Pts',(3.79140528006685,19.7014215805206,32.1407989858012));
#243703=CARTESIAN_POINT('Ctrl Pts',(3.79078158255465,19.6975323162031,32.1401544581945));
#243704=CARTESIAN_POINT('Ctrl Pts',(3.78992362386586,19.6921822417697,32.1392678456147));
#243705=CARTESIAN_POINT('Ctrl Pts',(3.78906704675925,19.6868407820505,32.1383214801659));
#243706=CARTESIAN_POINT('Ctrl Pts',(3.78821200627519,19.6815089041703,32.1373155322403));
#243707=CARTESIAN_POINT('Ctrl Pts',(3.78275053438009,19.6474521527839,32.1308901565696));
#243708=CARTESIAN_POINT('Ctrl Pts',(3.77736910134479,19.6138944933727,32.1220582989736));
#243709=CARTESIAN_POINT('Ctrl Pts',(3.7721075522827,19.5810844564802,32.1108832639096));
#243710=CARTESIAN_POINT('Ctrl Pts',(3.77045946263945,19.5708072773912,32.1073828766026));
#243711=CARTESIAN_POINT('Ctrl Pts',(3.76882314871293,19.560603533631,32.1036522421334));
#243712=CARTESIAN_POINT('Ctrl Pts',(3.76719977518638,19.5504804888873,32.0996943540025));
#243713=CARTESIAN_POINT('Ctrl Pts',(3.76191327746406,19.5175149069646,32.0868055355963));
#243714=CARTESIAN_POINT('Ctrl Pts',(3.75678983704365,19.4855661774728,32.0715739656422));
#243715=CARTESIAN_POINT('Ctrl Pts',(3.75186692356665,19.4548679682783,32.0541404732548));
#243716=CARTESIAN_POINT('Ctrl Pts',(3.75084789200625,19.4485135108694,32.0505317811594));
#243717=CARTESIAN_POINT('Ctrl Pts',(3.74983746099636,19.4422126876606,32.0468285705925));
#243718=CARTESIAN_POINT('Ctrl Pts',(3.74883597858129,19.4359676685856,32.0430318315945));
#243719=CARTESIAN_POINT('Ctrl Pts',(3.74399706670659,19.4057933025609,32.0246869409139));
#243720=CARTESIAN_POINT('Ctrl Pts',(3.73936665806008,19.376919190685,32.0041617789224));
#243721=CARTESIAN_POINT('Ctrl Pts',(3.73498032065624,19.3495672517399,31.9816112587518));
#243722=CARTESIAN_POINT('Ctrl Pts',(3.73334410068764,19.3393642544412,31.9731993177613));
#243723=CARTESIAN_POINT('Ctrl Pts',(3.73174189616848,19.3293733960979,31.964505157241));
#243724=CARTESIAN_POINT('Ctrl Pts',(3.73017576904799,19.3196075351094,31.9555355301611));
#243725=CARTESIAN_POINT('Ctrl Pts',(-16.7130837741707,10.3632379690933,
30.8547743205568));
#243726=CARTESIAN_POINT('Ctrl Pts',(-16.6916807200127,10.3490067973615,
30.8790521028124));
#243727=CARTESIAN_POINT('Ctrl Pts',(-16.671839580905,10.3358141078994,30.9051273400606));
#243728=CARTESIAN_POINT('Ctrl Pts',(-16.6536260152703,10.323703614254,30.9327237679549));
#243729=CARTESIAN_POINT('Ctrl Pts',(-16.6350634045428,10.311361034895,30.9608490542796));
#243730=CARTESIAN_POINT('Ctrl Pts',(-16.6181907793395,10.3001421504479,
30.9905554100428));
#243731=CARTESIAN_POINT('Ctrl Pts',(-16.6031103012395,10.29011492108,31.0215870434293));
#243732=CARTESIAN_POINT('Ctrl Pts',(-16.5921149173046,10.2828039302764,
31.0442126340075));
#243733=CARTESIAN_POINT('Ctrl Pts',(-16.5820729005533,10.2761268627783,
31.0675435845305));
#243734=CARTESIAN_POINT('Ctrl Pts',(-16.5730371515575,10.2701188937792,
31.0914878695055));
#243735=CARTESIAN_POINT('Ctrl Pts',(-16.5604431774415,10.2617450217185,
31.1248612738952));
#243736=CARTESIAN_POINT('Ctrl Pts',(-16.5498916955647,10.2547292691771,
31.159188562654));
#243737=CARTESIAN_POINT('Ctrl Pts',(-16.5414773686762,10.2491345359953,
31.1941954038681));
#243738=CARTESIAN_POINT('Ctrl Pts',(-16.5330630417876,10.2435398028135,
31.2292022450822));
#243739=CARTESIAN_POINT('Ctrl Pts',(-16.5267853530711,10.2393657457772,
31.2648898924781));
#243740=CARTESIAN_POINT('Ctrl Pts',(-16.5227828299511,10.2367043973033,
31.3010029517338));
#243741=CARTESIAN_POINT('Ctrl Pts',(-16.5201131042838,10.2349292494485,
31.3250907479387));
#243742=CARTESIAN_POINT('Ctrl Pts',(-16.5184566441719,10.233827799233,31.3493681942262));
#243743=CARTESIAN_POINT('Ctrl Pts',(-16.5178012523029,10.2333919660529,
31.3737504420525));
#243744=CARTESIAN_POINT('Ctrl Pts',(-16.5168449874104,10.2327560534197,
31.4093259331484));
#243745=CARTESIAN_POINT('Ctrl Pts',(-16.5180243839358,10.2335401590397,
31.4448789546986));
#243746=CARTESIAN_POINT('Ctrl Pts',(-16.5212498922204,10.2356847836179,
31.4801443955095));
#243747=CARTESIAN_POINT('Ctrl Pts',(-16.5245074881183,10.2378507430923,
31.5157606597347));
#243748=CARTESIAN_POINT('Ctrl Pts',(-16.5298522748932,10.2414045360892,
31.5510848249845));
#243749=CARTESIAN_POINT('Ctrl Pts',(-16.5372356389378,10.2463138505766,
31.5858425307839));
#243750=CARTESIAN_POINT('Ctrl Pts',(-16.5425757264716,10.2498645584837,
31.6109813686257));
#243751=CARTESIAN_POINT('Ctrl Pts',(-16.5489831196801,10.254124954632,31.6358239272857));
#243752=CARTESIAN_POINT('Ctrl Pts',(-16.5564527113967,10.2590916376754,
31.6602604041429));
#243753=CARTESIAN_POINT('Ctrl Pts',(-16.5667869642741,10.2659630920305,
31.6940685078325));
#243754=CARTESIAN_POINT('Ctrl Pts',(-16.5790807738472,10.2741375116691,
31.7268641874428));
#243755=CARTESIAN_POINT('Ctrl Pts',(-16.5932728692038,10.2835740965835,
31.7583789085346));
#243756=CARTESIAN_POINT('Ctrl Pts',(-16.5982944479195,10.2869130365189,
31.7695297392392));
#243757=CARTESIAN_POINT('Ctrl Pts',(-16.6035540657415,10.2904102477317,
31.7805200825277));
#243758=CARTESIAN_POINT('Ctrl Pts',(-16.6090502348283,10.2940647372731,
31.7913374977684));
#243759=CARTESIAN_POINT('Ctrl Pts',(-16.624545901683,10.3043680506471,31.8218356611536));
#243760=CARTESIAN_POINT('Ctrl Pts',(-16.6419194509537,10.315919933496,31.8509617677889));
#243761=CARTESIAN_POINT('Ctrl Pts',(-16.6609958636451,10.3286040656468,
31.8785270453559));
#243762=CARTESIAN_POINT('Ctrl Pts',(-16.6678854499458,10.3331850329657,
31.8884824474418));
#243763=CARTESIAN_POINT('Ctrl Pts',(-16.6749974553207,10.337913888475,31.8982339338998));
#243764=CARTESIAN_POINT('Ctrl Pts',(-16.6823245672217,10.3427857716118,
31.9077713710138));
#243765=CARTESIAN_POINT('Ctrl Pts',(-16.7025185586251,10.3562129947131,
31.9340571607891));
#243766=CARTESIAN_POINT('Ctrl Pts',(-16.724204436036,10.3706321933565,31.9585377665688));
#243767=CARTESIAN_POINT('Ctrl Pts',(-16.7471875209224,10.385913935244,31.9810500148988));
#243768=CARTESIAN_POINT('Ctrl Pts',(-16.7701940233771,10.4012112477668,
32.0035852010596));
#243769=CARTESIAN_POINT('Ctrl Pts',(-16.7945011614562,10.4173733823233,
32.0241488534912));
#243770=CARTESIAN_POINT('Ctrl Pts',(-16.8199431804936,10.4342901084807,
32.0425403097648));
#243771=CARTESIAN_POINT('Ctrl Pts',(-16.8254315427387,10.4379393912288,
32.0465077218674));
#243772=CARTESIAN_POINT('Ctrl Pts',(-16.8309728011565,10.441623844984,32.0503738866138));
#243773=CARTESIAN_POINT('Ctrl Pts',(-16.8365654173615,10.4453424465354,
32.0541365048752));
#243774=CARTESIAN_POINT('Ctrl Pts',(-16.8498763700636,10.4541930680613,
32.0630918903117));
#243775=CARTESIAN_POINT('Ctrl Pts',(-16.8634782106059,10.4632371009975,
32.0714609360682));
#243776=CARTESIAN_POINT('Ctrl Pts',(-16.8773429746698,10.4724559537377,
32.0792308051185));
#243777=CARTESIAN_POINT('Ctrl Pts',(-16.9043915831801,10.4904409073608,
32.0943889531509));
#243778=CARTESIAN_POINT('Ctrl Pts',(-16.9322944055448,10.5089938345331,
32.1071882170369));
#243779=CARTESIAN_POINT('Ctrl Pts',(-16.9608278475126,10.5279660718966,
32.1175721296286));
#243780=CARTESIAN_POINT('Ctrl Pts',(-16.9747520669578,10.5372244570825,
32.1226394424958));
#243781=CARTESIAN_POINT('Ctrl Pts',(-16.9888267508308,10.5465828883808,
32.1271308425653));
#243782=CARTESIAN_POINT('Ctrl Pts',(-17.0030270038919,10.5560248119119,
32.1310354618953));
#243783=CARTESIAN_POINT('Ctrl Pts',(-17.0320521977683,10.5753240215723,
32.1390164698803));
#243784=CARTESIAN_POINT('Ctrl Pts',(-17.0614909090598,10.5948981829906,
32.1445187633478));
#243785=CARTESIAN_POINT('Ctrl Pts',(-17.0911269626097,10.6146035530929,
32.1474683527724));
#243786=CARTESIAN_POINT('Ctrl Pts',(-17.1057014611118,10.624294313253,32.1489189098304));
#243787=CARTESIAN_POINT('Ctrl Pts',(-17.120323841706,10.6340169089554,32.1497513299987));
#243788=CARTESIAN_POINT('Ctrl Pts',(-17.134968717312,10.6437544584219,32.1499521771771));
#243789=CARTESIAN_POINT('Ctrl Pts',(-17.1372922727674,10.6452994176823,
32.1499840435835));
#243790=CARTESIAN_POINT('Ctrl Pts',(-17.1396160332004,10.646844512838,32.149999999917));
#243791=CARTESIAN_POINT('Ctrl Pts',(-17.141939893209,10.6483896743617,32.15));
#243792=CARTESIAN_POINT('Ctrl Pts',(3.73018153085817,19.3196174352458,31.9555358535254));
#243793=CARTESIAN_POINT('Ctrl Pts',(6.12997854814249,18.9061477931287,31.9284640417641));
#243794=CARTESIAN_POINT('Ctrl Pts',(10.7585807891658,17.1665842162159,31.8746201331094));
#243795=CARTESIAN_POINT('Ctrl Pts',(16.2663532136789,12.2245161196464,31.794506694849));
#243796=CARTESIAN_POINT('Ctrl Pts',(19.6106000502237,5.65799233441592,31.7148838342367));
#243797=CARTESIAN_POINT('Ctrl Pts',(20.4873688468733,-2.48737689374605,
31.6268148277615));
#243798=CARTESIAN_POINT('Ctrl Pts',(18.1517126247384,-9.5457848879329,31.5478496910551));
#243799=CARTESIAN_POINT('Ctrl Pts',(12.047641007241,-17.1126229590715,31.4427439979011));
#243800=CARTESIAN_POINT('Ctrl Pts',(5.19508212542817,-20.0935045538516,
31.3662059650053));
#243801=CARTESIAN_POINT('Ctrl Pts',(-2.05101610534654,-20.0745662592181,
31.2873919172101));
#243802=CARTESIAN_POINT('Ctrl Pts',(-6.8321822159075,-19.2151154478676,
31.2348125457278));
#243803=CARTESIAN_POINT('Ctrl Pts',(-12.7602417826593,-15.9930483510104,
31.1623861788761));
#243804=CARTESIAN_POINT('Ctrl Pts',(-17.5570285617418,-10.4107727490599,
31.0831151080611));
#243805=CARTESIAN_POINT('Ctrl Pts',(-20.0482726756703,-3.46557950278483,
31.0034822614927));
#243806=CARTESIAN_POINT('Ctrl Pts',(-19.8717973316423,3.92766548542213,
30.92335437586));
#243807=CARTESIAN_POINT('Ctrl Pts',(-17.9657170426517,8.49252442016676,
30.8694973881958));
#243808=CARTESIAN_POINT('Ctrl Pts',(-16.6215191189507,10.523342468753,30.842418128013));
#243809=CARTESIAN_POINT('Ctrl Pts',(3.73632796642511,19.3581052392023,31.9908862095809));
#243810=CARTESIAN_POINT('Ctrl Pts',(6.14117311996071,18.9447835905603,31.9684872711954));
#243811=CARTESIAN_POINT('Ctrl Pts',(10.7798777469454,17.2021877070662,31.9237161431114));
#243812=CARTESIAN_POINT('Ctrl Pts',(16.2977480067825,12.2484565601092,31.8564062841538));
#243813=CARTESIAN_POINT('Ctrl Pts',(19.644518586194,5.66760373768356,31.7887633110884));
#243814=CARTESIAN_POINT('Ctrl Pts',(20.5156886630505,-2.49180206602603,
31.7130450927571));
#243815=CARTESIAN_POINT('Ctrl Pts',(18.1688973207237,-9.55599779234654,
31.6441284257837));
#243816=CARTESIAN_POINT('Ctrl Pts',(12.0499682127369,-17.1201231144102,
31.5510434743952));
#243817=CARTESIAN_POINT('Ctrl Pts',(5.19124148398682,-20.0888675051933,
31.4818675232347));
#243818=CARTESIAN_POINT('Ctrl Pts',(-2.04948046829646,-20.0561200346661,
31.4090295695095));
#243819=CARTESIAN_POINT('Ctrl Pts',(-6.82384650316869,-19.1879583372546,
31.3599368280557));
#243820=CARTESIAN_POINT('Ctrl Pts',(-12.7344212889667,-15.9579644891568,
31.2909955471033));
#243821=CARTESIAN_POINT('Ctrl Pts',(-17.5048167001973,-10.378024380221,
31.2134741246127));
#243822=CARTESIAN_POINT('Ctrl Pts',(-19.9678233695302,-3.45043482253276,
31.1330652358612));
#243823=CARTESIAN_POINT('Ctrl Pts',(-19.7691442980502,3.90797698072839,
31.0487322502811));
#243824=CARTESIAN_POINT('Ctrl Pts',(-17.8582466357422,8.43921179547209,
30.9889845751637));
#243825=CARTESIAN_POINT('Ctrl Pts',(-16.5157256874222,10.451421673274,30.957499444102));
#243826=CARTESIAN_POINT('Ctrl Pts',(3.74979827748022,19.4424537507056,32.0533536602643));
#243827=CARTESIAN_POINT('Ctrl Pts',(6.16592228915814,19.0307974889031,32.0394945510149));
#243828=CARTESIAN_POINT('Ctrl Pts',(10.8283379571442,17.2845937697128,32.0115696752777));
#243829=CARTESIAN_POINT('Ctrl Pts',(16.3745951280548,12.3082400751548,31.9688607097411));
#243830=CARTESIAN_POINT('Ctrl Pts',(19.7356979445205,5.69471361071208,31.9251571088194));
#243831=CARTESIAN_POINT('Ctrl Pts',(20.6045007641257,-2.50309700102063,
31.875277520129));
#243832=CARTESIAN_POINT('Ctrl Pts',(18.2383549630336,-9.59363620647464,
31.8287753551836));
#243833=CARTESIAN_POINT('Ctrl Pts',(12.0843248233567,-17.1742782010836,
31.7644840774614));
#243834=CARTESIAN_POINT('Ctrl Pts',(5.19890384545407,-20.1338191083365,
31.7151591269728));
#243835=CARTESIAN_POINT('Ctrl Pts',(-2.05271858498849,-20.0802827249453,
31.6614305641917));
#243836=CARTESIAN_POINT('Ctrl Pts',(-6.82929610574732,-19.1964402262755,
31.6246538010723));
#243837=CARTESIAN_POINT('Ctrl Pts',(-12.7281486393844,-15.9448021223881,
31.5714566507462));
#243838=CARTESIAN_POINT('Ctrl Pts',(-17.4681501678154,-10.352293543456,
31.5093042682366));
#243839=CARTESIAN_POINT('Ctrl Pts',(-19.889105194645,-3.43336493448996,
31.4418506452203));
#243840=CARTESIAN_POINT('Ctrl Pts',(-19.6478134570404,3.88704646745318,
31.3671515142111));
#243841=CARTESIAN_POINT('Ctrl Pts',(-17.7185719111493,8.37087256785886,
31.3103515116259));
#243842=CARTESIAN_POINT('Ctrl Pts',(-16.372543456042,10.3540831161391,31.2790091749372));
#243843=CARTESIAN_POINT('Ctrl Pts',(3.77074143516444,19.5735957985482,32.1128067355372));
#243844=CARTESIAN_POINT('Ctrl Pts',(6.20481747469522,19.1671408038481,32.1074093501452));
#243845=CARTESIAN_POINT('Ctrl Pts',(10.9071917843644,17.4213795787934,32.0964730579296));
#243846=CARTESIAN_POINT('Ctrl Pts',(16.5103160935254,12.4160310442638,32.0795622517607));
#243847=CARTESIAN_POINT('Ctrl Pts',(19.9122701617255,5.74943587583744,32.0620552033585));
#243848=CARTESIAN_POINT('Ctrl Pts',(20.7992991518684,-2.5238478494217,32.0418242475901));
#243849=CARTESIAN_POINT('Ctrl Pts',(18.415647067867,-9.68513456832816,32.0226779392896));
#243850=CARTESIAN_POINT('Ctrl Pts',(12.2039853238972,-17.3429392176376,
31.9958170562485));
#243851=CARTESIAN_POINT('Ctrl Pts',(5.24903726377515,-20.3316076951353,
31.9748075120685));
#243852=CARTESIAN_POINT('Ctrl Pts',(-2.07346462443109,-20.2735066907152,
31.9514437977894));
#243853=CARTESIAN_POINT('Ctrl Pts',(-6.89562774866056,-19.3775684796038,
31.935302904125));
#243854=CARTESIAN_POINT('Ctrl Pts',(-12.8464910871285,-16.0882955084286,
31.9115591624785));
#243855=CARTESIAN_POINT('Ctrl Pts',(-17.6196178281242,-10.4374263326279,
31.8831912027344));
#243856=CARTESIAN_POINT('Ctrl Pts',(-20.0444493427152,-3.45496514162855,
31.851629747101));
#243857=CARTESIAN_POINT('Ctrl Pts',(-19.7777393832644,3.91924373784748,
31.8156131673854));
#243858=CARTESIAN_POINT('Ctrl Pts',(-17.8164286815684,8.4225023302841,31.7872906074242));
#243859=CARTESIAN_POINT('Ctrl Pts',(-16.4529098675813,10.4087180416179,
31.7712146896806));
#243860=CARTESIAN_POINT('Ctrl Pts',(3.79097079751506,19.7002681965318,32.1437539802444));
#243861=CARTESIAN_POINT('Ctrl Pts',(6.2425746897186,19.300007894716,32.1428401813001));
#243862=CARTESIAN_POINT('Ctrl Pts',(10.9849290081705,17.5574060531217,32.1409844375724));
#243863=CARTESIAN_POINT('Ctrl Pts',(16.6488211616628,12.5269555607522,32.1380941461423));
#243864=CARTESIAN_POINT('Ctrl Pts',(20.0989757753984,5.80816013953869,32.1350809566298));
#243865=CARTESIAN_POINT('Ctrl Pts',(21.0142105972763,-2.54531743057054,
32.1315738799035));
#243866=CARTESIAN_POINT('Ctrl Pts',(18.6202029841978,-9.78926014609011,
32.1282251100569));
#243867=CARTESIAN_POINT('Ctrl Pts',(12.3521597601899,-17.5471550493865,
32.1234884790041));
#243868=CARTESIAN_POINT('Ctrl Pts',(5.31691504709194,-20.5864943332274,
32.1197449489256));
#243869=CARTESIAN_POINT('Ctrl Pts',(-2.10148892156898,-20.53975638408,32.1155343614435));
#243870=CARTESIAN_POINT('Ctrl Pts',(-6.98955712306833,-19.6396672815952,
32.1126124503567));
#243871=CARTESIAN_POINT('Ctrl Pts',(-13.0283854312407,-16.314027574704,
32.1082731536799));
#243872=CARTESIAN_POINT('Ctrl Pts',(-17.8791741394119,-10.588217968738,
32.1030355221264));
#243873=CARTESIAN_POINT('Ctrl Pts',(-20.3504885532367,-3.50357502078059,
32.0971310597864));
#243874=CARTESIAN_POINT('Ctrl Pts',(-20.0891774069997,3.98722516608078,
32.0903120020834));
#243875=CARTESIAN_POINT('Ctrl Pts',(-18.1009776642564,8.5667328612369,32.0848326901383));
#243876=CARTESIAN_POINT('Ctrl Pts',(-16.7165226443172,10.5879280391325,
32.0817229242654));
#243877=CARTESIAN_POINT('Ctrl Pts',(3.80341753772608,19.778207303177,32.15));
#243878=CARTESIAN_POINT('Ctrl Pts',(6.26585119729282,19.3820454605145,32.1500015885146));
#243879=CARTESIAN_POINT('Ctrl Pts',(11.0331485473893,17.642067416855,32.1499991714854));
#243880=CARTESIAN_POINT('Ctrl Pts',(16.7358877387203,12.5968992879839,32.1499991603323));
#243881=CARTESIAN_POINT('Ctrl Pts',(20.2178923482104,5.84575842104387,32.1499994283974));
#243882=CARTESIAN_POINT('Ctrl Pts',(21.1531753366466,-2.55888689929822,
32.1499982964579));
#243883=CARTESIAN_POINT('Ctrl Pts',(18.7544864188238,-9.85730919547739,
32.1499997482354));
#243884=CARTESIAN_POINT('Ctrl Pts',(12.4516426603159,-17.6833083977031,
32.1500024996547));
#243885=CARTESIAN_POINT('Ctrl Pts',(5.36366477959711,-20.7597125476536,
32.1499949484681));
#243886=CARTESIAN_POINT('Ctrl Pts',(-2.12078602682706,-20.7241312475643,
32.1500021552048));
#243887=CARTESIAN_POINT('Ctrl Pts',(-7.05506001175335,-19.8235405774418,
32.1500043281523));
#243888=CARTESIAN_POINT('Ctrl Pts',(-13.1579662836225,-16.4756824351233,
32.1499984276076));
#243889=CARTESIAN_POINT('Ctrl Pts',(-18.0687418195748,-10.6991004624915,
32.1499986258701));
#243890=CARTESIAN_POINT('Ctrl Pts',(-20.5802814896751,-3.54087610587247,
32.1500023475537));
#243891=CARTESIAN_POINT('Ctrl Pts',(-20.3308896815209,4.03884685557051,
32.1500017853204));
#243892=CARTESIAN_POINT('Ctrl Pts',(-18.3277834683732,8.68135594686232,
32.1499960280253));
#243893=CARTESIAN_POINT('Ctrl Pts',(-16.9296129493202,10.7327917043268,
32.15));
#243894=CARTESIAN_POINT('Ctrl Pts',(3.80964102444519,19.8171775867117,32.15));
#243895=CARTESIAN_POINT('Ctrl Pts',(6.27749030648639,19.4230663347909,32.15));
#243896=CARTESIAN_POINT('Ctrl Pts',(11.0572584572391,17.6843993363151,32.15));
#243897=CARTESIAN_POINT('Ctrl Pts',(16.7794214023622,12.6318744127764,32.15));
#243898=CARTESIAN_POINT('Ctrl Pts',(20.2773562224042,5.86456166952223,32.15));
#243899=CARTESIAN_POINT('Ctrl Pts',(21.2226656037034,-2.5656682820953,32.15));
#243900=CARTESIAN_POINT('Ctrl Pts',(18.8216458248211,-9.89133728797753,
32.15));
#243901=CARTESIAN_POINT('Ctrl Pts',(12.5014005933779,-17.7514110720497,
32.15));
#243902=CARTESIAN_POINT('Ctrl Pts',(5.38706733060709,-20.846341422417,32.15));
#243903=CARTESIAN_POINT('Ctrl Pts',(-2.13044139169403,-20.8163737730673,
32.15));
#243904=CARTESIAN_POINT('Ctrl Pts',(-7.08784396868955,-19.9155399205596,
32.15));
#243905=CARTESIAN_POINT('Ctrl Pts',(-13.2227889775787,-16.5565850181309,
32.15));
#243906=CARTESIAN_POINT('Ctrl Pts',(-18.1635935058778,-10.7545972156586,
32.15));
#243907=CARTESIAN_POINT('Ctrl Pts',(-20.6953236537551,-3.55958188418812,
32.15));
#243908=CARTESIAN_POINT('Ctrl Pts',(-20.4519186196165,4.06472638574137,
32.15));
#243909=CARTESIAN_POINT('Ctrl Pts',(-18.4413576962676,8.7386053643921,32.15));
#243910=CARTESIAN_POINT('Ctrl Pts',(-17.0363395274687,10.80534687423,32.15));
#243911=CARTESIAN_POINT('',(-16.621519118964,10.5233424687322,30.8424181280136));
#243912=CARTESIAN_POINT('Ctrl Pts',(3.73018153085817,19.3196174352458,31.9555358535254));
#243913=CARTESIAN_POINT('Ctrl Pts',(6.12997854814249,18.9061477931287,31.9284640417641));
#243914=CARTESIAN_POINT('Ctrl Pts',(10.7585807891658,17.1665842162159,31.8746201331094));
#243915=CARTESIAN_POINT('Ctrl Pts',(16.2663532136789,12.2245161196464,31.794506694849));
#243916=CARTESIAN_POINT('Ctrl Pts',(19.6106000502237,5.65799233441592,31.7148838342367));
#243917=CARTESIAN_POINT('Ctrl Pts',(20.4873688468733,-2.48737689374605,
31.6268148277615));
#243918=CARTESIAN_POINT('Ctrl Pts',(18.1517126247384,-9.5457848879329,31.5478496910551));
#243919=CARTESIAN_POINT('Ctrl Pts',(12.047641007241,-17.1126229590715,31.4427439979011));
#243920=CARTESIAN_POINT('Ctrl Pts',(5.19508212542817,-20.0935045538516,
31.3662059650053));
#243921=CARTESIAN_POINT('Ctrl Pts',(-2.05101610534654,-20.0745662592181,
31.2873919172101));
#243922=CARTESIAN_POINT('Ctrl Pts',(-6.8321822159075,-19.2151154478676,
31.2348125457278));
#243923=CARTESIAN_POINT('Ctrl Pts',(-12.7602417826593,-15.9930483510104,
31.1623861788761));
#243924=CARTESIAN_POINT('Ctrl Pts',(-17.5570285617418,-10.4107727490599,
31.0831151080611));
#243925=CARTESIAN_POINT('Ctrl Pts',(-20.0482726756703,-3.46557950278483,
31.0034822614927));
#243926=CARTESIAN_POINT('Ctrl Pts',(-19.8717973316423,3.92766548542213,
30.92335437586));
#243927=CARTESIAN_POINT('Ctrl Pts',(-17.9657170426517,8.49252442016676,
30.8694973881958));
#243928=CARTESIAN_POINT('Ctrl Pts',(-16.6215191189507,10.523342468753,30.842418128013));
#243929=CARTESIAN_POINT('Ctrl Pts',(-16.6215191189643,10.5233424687324,
30.8424181280132));
#243930=CARTESIAN_POINT('Ctrl Pts',(-16.6321041880394,10.506623453027,30.8429990891645));
#243931=CARTESIAN_POINT('Ctrl Pts',(-16.6445388338014,10.486856788262,30.8437158811874));
#243932=CARTESIAN_POINT('Ctrl Pts',(-16.6566692249853,10.4672268833683,
30.8445541796107));
#243933=CARTESIAN_POINT('Ctrl Pts',(-16.6666238617904,10.451117874947,30.845242117552));
#243934=CARTESIAN_POINT('Ctrl Pts',(-16.6763744322953,10.4351015547605,
30.8460118960565));
#243935=CARTESIAN_POINT('Ctrl Pts',(-16.6847535564347,10.4209517584087,
30.8468559556219));
#243936=CARTESIAN_POINT('Ctrl Pts',(-16.6959900474276,10.4019767370804,
30.847987848114));
#243937=CARTESIAN_POINT('Ctrl Pts',(-16.7053223338911,10.3854269802819,
30.8493001921999));
#243938=CARTESIAN_POINT('Ctrl Pts',(-16.7101088539879,10.3749981943364,
30.8509784827601));
#243939=CARTESIAN_POINT('Ctrl Pts',(-16.711769844133,10.3713792581717,30.851560873312));
#243940=CARTESIAN_POINT('Ctrl Pts',(-16.713046565937,10.3681466745974,30.8522421822033));
#243941=CARTESIAN_POINT('Ctrl Pts',(-16.7134609088261,10.3659573057719,
30.8530581625042));
#243942=CARTESIAN_POINT('Ctrl Pts',(-16.7135704487829,10.3653785016632,
30.8532738834669));
#243943=CARTESIAN_POINT('Ctrl Pts',(-16.7136316127133,10.3648094594451,
30.8535226018625));
#243944=CARTESIAN_POINT('Ctrl Pts',(-16.7135897565226,10.3643312906052,
30.8538051370887));
#243945=CARTESIAN_POINT('Ctrl Pts',(-16.713565735842,10.3640568762169,30.853967280091));
#243946=CARTESIAN_POINT('Ctrl Pts',(-16.7135060600366,10.3637936367481,
30.8541517083183));
#243947=CARTESIAN_POINT('Ctrl Pts',(-16.7133868941088,10.3635795633304,
30.8543574265624));
#243948=CARTESIAN_POINT('Ctrl Pts',(-16.7133079446144,10.3634377359773,
30.8544937184681));
#243949=CARTESIAN_POINT('Ctrl Pts',(-16.7132059398312,10.3633229063292,
30.8546341178552));
#243950=CARTESIAN_POINT('Ctrl Pts',(-16.713078569023,10.3632382189362,30.8547788174982));
#243951=CARTESIAN_POINT('Ctrl Pts',(-1.15201354082534,19.6389536212611,
12.15));
#243952=CARTESIAN_POINT('Ctrl Pts',(-4.37777962789152,19.4497314109794,
12.244868411154));
#243953=CARTESIAN_POINT('Ctrl Pts',(-10.7312122852886,17.4519086876028,
12.4346052334619));
#243954=CARTESIAN_POINT('Ctrl Pts',(-17.7106510837239,10.2976062409735,
12.7192104669238));
#243955=CARTESIAN_POINT('Ctrl Pts',(-20.474830453068,0.695054094583096,
13.0038157003858));
#243956=CARTESIAN_POINT('Ctrl Pts',(-18.3678378562042,-9.07382433143709,
13.2884209338477));
#243957=CARTESIAN_POINT('Ctrl Pts',(-11.8901188126847,-16.6832115285409,
13.5730261673096));
#243958=CARTESIAN_POINT('Ctrl Pts',(-2.5834238290547,-20.32324596064,13.8576314007716));
#243959=CARTESIAN_POINT('Ctrl Pts',(7.33804425409601,-19.1274637219711,
14.1422366342335));
#243960=CARTESIAN_POINT('Ctrl Pts',(15.5134659801478,-13.3805678669021,
14.4268418676954));
#243961=CARTESIAN_POINT('Ctrl Pts',(19.9976448256424,-4.44987995126152,
14.7114471011573));
#243962=CARTESIAN_POINT('Ctrl Pts',(19.7235901616365,5.53959369852944,14.9960523346192));
#243963=CARTESIAN_POINT('Ctrl Pts',(14.7565247441193,14.2109884210193,15.2806575680812));
#243964=CARTESIAN_POINT('Ctrl Pts',(6.27830097643061,19.5010278536041,15.5652628015431));
#243965=CARTESIAN_POINT('Ctrl Pts',(-3.69377558153022,20.151009949513,15.849868035005));
#243966=CARTESIAN_POINT('Ctrl Pts',(-12.7869586883959,16.0062755671686,
16.134473268467));
#243967=CARTESIAN_POINT('Ctrl Pts',(-18.8376225643803,8.05302101968357,
16.4190785019289));
#243968=CARTESIAN_POINT('Ctrl Pts',(-20.4060774563454,-1.81636328021469,
16.7036837353908));
#243969=CARTESIAN_POINT('Ctrl Pts',(-17.1191262038215,-11.2535634016336,
16.9882889688527));
#243970=CARTESIAN_POINT('Ctrl Pts',(-9.75886352751131,-18.0130995353988,
17.2728942023147));
#243971=CARTESIAN_POINT('Ctrl Pts',(-0.0765844971538076,-20.4866128612357,
17.5574994357766));
#243972=CARTESIAN_POINT('Ctrl Pts',(9.62391697844065,-18.0855576054751,
17.8421046692385));
#243973=CARTESIAN_POINT('Ctrl Pts',(17.0345112008334,-11.3812389488751,
18.1267099027005));
#243974=CARTESIAN_POINT('Ctrl Pts',(20.3919271850446,-1.96887722661477,
18.4113151361623));
#243975=CARTESIAN_POINT('Ctrl Pts',(18.8973040086604,7.91195760084907,18.6959203696243));
#243976=CARTESIAN_POINT('Ctrl Pts',(12.9062711361935,15.9102274407765,18.9805256030862));
#243977=CARTESIAN_POINT('Ctrl Pts',(3.84433023175714,20.1228302416894,19.2651308365482));
#243978=CARTESIAN_POINT('Ctrl Pts',(-6.13232759323536,19.5474225961437,
19.5497360700101));
#243979=CARTESIAN_POINT('Ctrl Pts',(-14.6498641999436,14.3209165484371,
19.834341303472));
#243980=CARTESIAN_POINT('Ctrl Pts',(-19.6816236082419,5.68690284843435,
20.1189465369339));
#243981=CARTESIAN_POINT('Ctrl Pts',(-20.0303529306596,-4.3002480552891,
20.4035517703958));
#243982=CARTESIAN_POINT('Ctrl Pts',(-15.6130757857456,-13.2642013092605,
20.6881570038578));
#243983=CARTESIAN_POINT('Ctrl Pts',(-7.48083563305684,-19.0720809062639,
20.9727622373197));
#243984=CARTESIAN_POINT('Ctrl Pts',(2.43138868324822,-20.3419645298807,
21.2573674707816));
#243985=CARTESIAN_POINT('Ctrl Pts',(11.7650902831003,-16.7716970666188,
21.5419727042436));
#243986=CARTESIAN_POINT('Ctrl Pts',(18.2994155278655,-9.21078515667632,
21.8265779377054));
#243987=CARTESIAN_POINT('Ctrl Pts',(20.479592193407,0.541733749807645,22.1111831711674));
#243988=CARTESIAN_POINT('Ctrl Pts',(17.7868707537478,10.1653529527214,22.3957884046293));
#243989=CARTESIAN_POINT('Ctrl Pts',(10.8619552364506,17.3702360463316,22.6803936380913));
#243990=CARTESIAN_POINT('Ctrl Pts',(1.35255460877542,20.4420587978367,22.9649988715532));
#243991=CARTESIAN_POINT('Ctrl Pts',(-8.47867180175904,18.6499141108476,
23.2496041050151));
#243992=CARTESIAN_POINT('Ctrl Pts',(-16.2924896932553,12.420223486681,23.534209338477));
#243993=CARTESIAN_POINT('Ctrl Pts',(-20.2296853646655,3.23527462676242,
23.8188145719389));
#243994=CARTESIAN_POINT('Ctrl Pts',(-19.3534455657144,-6.71947294055605,
24.1034198054009));
#243995=CARTESIAN_POINT('Ctrl Pts',(-13.8722621069659,-15.0753943862032,
24.3880250388628));
#243996=CARTESIAN_POINT('Ctrl Pts',(-5.09032348192793,-19.844288314608,
24.6726302723248));
#243997=CARTESIAN_POINT('Ctrl Pts',(4.9028027202683,-19.8914478444888,24.9572355057866));
#243998=CARTESIAN_POINT('Ctrl Pts',(13.7293598882717,-15.2056518742979,
25.2418407392486));
#243999=CARTESIAN_POINT('Ctrl Pts',(19.289163931826,-6.90183502229279,25.5264459727105));
#244000=CARTESIAN_POINT('Ctrl Pts',(20.2593194371447,3.04419904207471,25.8110512061724));
#244001=CARTESIAN_POINT('Ctrl Pts',(16.4089883641211,12.2658987738456,26.0956564396344));
#244002=CARTESIAN_POINT('Ctrl Pts',(8.65431546866272,18.5690601709362,26.3802616730963));
#244003=CARTESIAN_POINT('Ctrl Pts',(-1.15955846225038,20.4539139540401,
26.6648669065582));
#244004=CARTESIAN_POINT('Ctrl Pts',(-10.6975279619232,17.4719794918048,
26.9494721400202));
#244005=CARTESIAN_POINT('Ctrl Pts',(-17.6901360482166,10.3327759323889,
27.234077373482));
#244006=CARTESIAN_POINT('Ctrl Pts',(-20.473567036342,0.734999770102665,
27.518682606944));
#244007=CARTESIAN_POINT('Ctrl Pts',(-18.3855335414051,-9.03766165889047,
27.8032878404059));
#244008=CARTESIAN_POINT('Ctrl Pts',(-11.9228606126709,-16.6599089649283,
28.0878930738678));
#244009=CARTESIAN_POINT('Ctrl Pts',(-2.62327158428184,-20.3181105889906,
28.3724983073298));
#244010=CARTESIAN_POINT('Ctrl Pts',(7.30049663533287,-19.1418369311378,
28.6571035407917));
#244011=CARTESIAN_POINT('Ctrl Pts',(15.4871903955398,-13.4109695723036,
28.9417087742536));
#244012=CARTESIAN_POINT('Ctrl Pts',(19.9888742497555,-4.48910669816844,
29.2263140077155));
#244013=CARTESIAN_POINT('Ctrl Pts',(19.7344209802929,5.50089083640918,29.5109192411775));
#244014=CARTESIAN_POINT('Ctrl Pts',(14.7843751812003,14.1820104545299,29.7955244746394));
#244015=CARTESIAN_POINT('Ctrl Pts',(6.3165465047044,19.4886741541334,30.0801297081014));
#244016=CARTESIAN_POINT('Ctrl Pts',(-3.65423581315761,20.1582169628052,
30.3647349415632));
#244017=CARTESIAN_POINT('Ctrl Pts',(-12.7555330819115,16.0313315174508,
30.6493401750252));
#244018=CARTESIAN_POINT('Ctrl Pts',(-18.8217869157137,8.08995948744245,
30.9339454084871));
#244019=CARTESIAN_POINT('Ctrl Pts',(-20.4096033027718,-1.77632293704352,
31.2185506419491));
#244020=CARTESIAN_POINT('Ctrl Pts',(-17.1411671910886,-11.2199648165725,
31.5031558754109));
#244021=CARTESIAN_POINT('Ctrl Pts',(-9.79419009947614,-17.9939045847675,
31.7877611088729));
#244022=CARTESIAN_POINT('Ctrl Pts',(-0.116761483130656,-20.4864533732233,
32.0723663423348));
#244023=CARTESIAN_POINT('Ctrl Pts',(9.58839040534989,-18.104343172852,32.3569715757968));
#244024=CARTESIAN_POINT('Ctrl Pts',(17.0122052098207,-11.4147548991881,
32.6415768092586));
#244025=CARTESIAN_POINT('Ctrl Pts',(20.3879165946066,-2.00864113460785,
32.9261820427206));
#244026=CARTESIAN_POINT('Ctrl Pts',(18.9130064644333,7.87439156886752,33.2107872761825));
#244027=CARTESIAN_POINT('Ctrl Pts',(12.9370174115176,15.8858935677678,33.4953925096445));
#244028=CARTESIAN_POINT('Ctrl Pts',(6.90219163798389,18.7033889181123,33.6851293319524));
#244029=CARTESIAN_POINT('Ctrl Pts',(3.72947698812154,19.3159684181602,33.7799977431064));
#244030=CARTESIAN_POINT('Ctrl Pts',(-1.16483432191342,19.8575159178439,
11.9531485841541));
#244031=CARTESIAN_POINT('Ctrl Pts',(-4.42675254890323,19.6661730368011,
12.048016995308));
#244032=CARTESIAN_POINT('Ctrl Pts',(-10.8504995529844,17.6461707885512,
12.237753817616));
#244033=CARTESIAN_POINT('Ctrl Pts',(-17.9078433968445,10.4122097147154,
12.5223590510779));
#244034=CARTESIAN_POINT('Ctrl Pts',(-20.7026816601941,0.702794959934743,
12.8069642845399));
#244035=CARTESIAN_POINT('Ctrl Pts',(-18.5722912511575,-9.17481921242811,
13.0915695180018));
#244036=CARTESIAN_POINT('Ctrl Pts',(-12.0224479126767,-16.8688958798321,
13.3761747514637));
#244037=CARTESIAN_POINT('Ctrl Pts',(-2.61218205727519,-20.549446049971,
13.6607799849256));
#244038=CARTESIAN_POINT('Ctrl Pts',(7.41971958025839,-19.3403537255197,
13.9453852183875));
#244039=CARTESIAN_POINT('Ctrl Pts',(15.6861310499445,-13.5294948923393,
14.2299904518495));
#244040=CARTESIAN_POINT('Ctrl Pts',(20.2202209026888,-4.499407418729,14.5145956853114));
#244041=CARTESIAN_POINT('Ctrl Pts',(19.943115125628,5.60124981259326,14.7992009187733));
#244042=CARTESIAN_POINT('Ctrl Pts',(14.9207662766995,14.3691579623476,15.0838061522353));
#244043=CARTESIAN_POINT('Ctrl Pts',(6.34817893248175,19.7180759582164,15.3684113856972));
#244044=CARTESIAN_POINT('Ctrl Pts',(-3.73488758424568,20.3752924256951,
15.6530166191591));
#244045=CARTESIAN_POINT('Ctrl Pts',(-12.9292786551074,16.1844267861973,
15.937621852621));
#244046=CARTESIAN_POINT('Ctrl Pts',(-19.0472869118637,8.1426518364374,16.222227086083));
#244047=CARTESIAN_POINT('Ctrl Pts',(-20.6331988554254,-1.83657956013928,
16.5068323195449));
#244048=CARTESIAN_POINT('Ctrl Pts',(-17.3096635461784,-11.3788165283414,
16.7914375530068));
#244049=CARTESIAN_POINT('Ctrl Pts',(-9.86748051777178,-18.213586880217,
17.0760427864687));
#244050=CARTESIAN_POINT('Ctrl Pts',(-0.0774368885885502,-20.7146306215331,
17.3606480199306));
#244051=CARTESIAN_POINT('Ctrl Pts',(9.7310320005396,-18.2868514147142,17.6452532533926));
#244052=CARTESIAN_POINT('Ctrl Pts',(17.2241067734427,-11.5079131156891,
17.9298584868545));
#244053=CARTESIAN_POINT('Ctrl Pts',(20.6188910856409,-1.99079099922948,
18.2144637203164));
#244054=CARTESIAN_POINT('Ctrl Pts',(19.1076326250707,8.00001836837007,18.4990689537784));
#244055=CARTESIAN_POINT('Ctrl Pts',(13.0499190422118,16.0873096384381,18.7836741872403));
#244056=CARTESIAN_POINT('Ctrl Pts',(3.8871179573679,20.3467990702753,19.0682794207022));
#244057=CARTESIAN_POINT('Ctrl Pts',(-6.20058092595026,19.764987088221,19.3528846541642));
#244058=CARTESIAN_POINT('Ctrl Pts',(-14.8129184465047,14.4803095793922,
19.637489887626));
#244059=CARTESIAN_POINT('Ctrl Pts',(-19.90068176911,5.75019856548489,19.922095121088));
#244060=CARTESIAN_POINT('Ctrl Pts',(-20.2532924788306,-4.34811018541673,
20.2067003545499));
#244061=CARTESIAN_POINT('Ctrl Pts',(-15.7868506599726,-13.4118330088607,
20.4913055880119));
#244062=CARTESIAN_POINT('Ctrl Pts',(-7.56409797604948,-19.2843548045148,
20.7759108214737));
#244063=CARTESIAN_POINT('Ctrl Pts',(2.45845024808174,-20.5683723419104,
21.0605160549357));
#244064=CARTESIAN_POINT('Ctrl Pts',(11.8960367482471,-16.9583674951951,
21.3451212883976));
#244065=CARTESIAN_POINT('Ctrl Pts',(18.5030895941043,-9.31330198642181,
21.6297265218596));
#244066=CARTESIAN_POINT('Ctrl Pts',(20.7075318131501,0.54776329296295,21.9143317553215));
#244067=CARTESIAN_POINT('Ctrl Pts',(17.9848401526373,10.2784942040079,22.1989369887834));
#244068=CARTESIAN_POINT('Ctrl Pts',(10.9828497309738,17.5635682651501,22.4835422222453));
#244069=CARTESIAN_POINT('Ctrl Pts',(1.36760865771813,20.6695806676641,22.7681474557072));
#244070=CARTESIAN_POINT('Ctrl Pts',(-8.57304014699602,18.8574892564131,
23.0527526891692));
#244071=CARTESIAN_POINT('Ctrl Pts',(-16.4738265026154,12.5584616406415,
23.3373579226311));
#244072=CARTESIAN_POINT('Ctrl Pts',(-20.4548434999447,3.27128351117888,
23.621963156093));
#244073=CARTESIAN_POINT('Ctrl Pts',(-19.5688510767864,-6.79426125140131,
23.906568389555));
#244074=CARTESIAN_POINT('Ctrl Pts',(-14.02666157546,-15.2431848202811,24.1911736230168));
#244075=CARTESIAN_POINT('Ctrl Pts',(-5.14697921939972,-20.0651569476251,
24.4757788564788));
#244076=CARTESIAN_POINT('Ctrl Pts',(4.95737133555989,-20.1128413671231,
24.7603840899407));
#244077=CARTESIAN_POINT('Ctrl Pts',(13.8821688428008,-15.3748920854038,
25.0449893234027));
#244078=CARTESIAN_POINT('Ctrl Pts',(19.5038539827923,-6.97865303876748,
25.3295945568645));
#244079=CARTESIAN_POINT('Ctrl Pts',(20.4848074021965,3.07808123882517,25.6141997903265));
#244080=CARTESIAN_POINT('Ctrl Pts',(16.5916218136896,12.4024192805006,25.8988050237884));
#244081=CARTESIAN_POINT('Ctrl Pts',(8.75063874299999,18.7757354052061,26.1834102572503));
#244082=CARTESIAN_POINT('Ctrl Pts',(-1.17246444751861,20.6815677727766,
26.4680154907123));
#244083=CARTESIAN_POINT('Ctrl Pts',(-10.8165923667425,17.6664441239032,
26.7526207241742));
#244084=CARTESIAN_POINT('Ctrl Pts',(-17.8870287815637,10.4477806158263,
27.0372259576362));
#244085=CARTESIAN_POINT('Ctrl Pts',(-20.7014395954959,0.74318038063978,
27.321831191098));
#244086=CARTESIAN_POINT('Ctrl Pts',(-18.5901661086764,-9.13825160919877,
27.60643642456));
#244087=CARTESIAN_POINT('Ctrl Pts',(-12.0555630748425,-16.8453351824135,
27.8910416580219));
#244088=CARTESIAN_POINT('Ctrl Pts',(-2.65246882286049,-20.5442529044506,
28.1756468914839));
#244089=CARTESIAN_POINT('Ctrl Pts',(7.38175179094599,-19.3548872202522,
28.4602521249458));
#244090=CARTESIAN_POINT('Ctrl Pts',(15.6595641522754,-13.5602348146456,
28.7448573584077));
#244091=CARTESIAN_POINT('Ctrl Pts',(20.2113521411948,-4.53907084245971,
29.0294625918696));
#244092=CARTESIAN_POINT('Ctrl Pts',(19.9540667714043,5.56211622627854,29.3140678253315));
#244093=CARTESIAN_POINT('Ctrl Pts',(14.9489265645052,14.3398574437903,29.5986730587935));
#244094=CARTESIAN_POINT('Ctrl Pts',(6.38685017400087,19.7055847808281,29.8832782922554));
#244095=CARTESIAN_POINT('Ctrl Pts',(-3.69490770056002,20.3825796291131,
30.1678835257173));
#244096=CARTESIAN_POINT('Ctrl Pts',(-12.8975034015792,16.2097616526907,
30.4524887591793));
#244097=CARTESIAN_POINT('Ctrl Pts',(-19.0312747398547,8.1800013541132,30.7370939926411));
#244098=CARTESIAN_POINT('Ctrl Pts',(-20.6367644977061,-1.79609341056182,
31.0216992261031));
#244099=CARTESIAN_POINT('Ctrl Pts',(-17.3319487456257,-11.3448442931964,
31.306304459565));
#244100=CARTESIAN_POINT('Ctrl Pts',(-9.90320247921103,-18.1941776822598,
31.590909693027));
#244101=CARTESIAN_POINT('Ctrl Pts',(-0.118056669764874,-20.7144705624774,
31.8755149264888));
#244102=CARTESIAN_POINT('Ctrl Pts',(9.69510130996173,-18.3058436737349,
32.1601201599508));
#244103=CARTESIAN_POINT('Ctrl Pts',(17.2015698209077,-11.5418068600631,
32.4447253934127));
#244104=CARTESIAN_POINT('Ctrl Pts',(20.6148013912265,-2.03098800570805,
32.7293306268746));
#244105=CARTESIAN_POINT('Ctrl Pts',(19.1235791881332,7.96201515348466,33.0139358603366));
#244106=CARTESIAN_POINT('Ctrl Pts',(13.0808595533574,16.0627456368259,33.2985410937985));
#244107=CARTESIAN_POINT('Ctrl Pts',(6.97925463623607,18.9114913416473,33.4882779161064));
#244108=CARTESIAN_POINT('Ctrl Pts',(3.77098241001397,19.5309362061396,33.5831463272604));
#244109=CARTESIAN_POINT('Ctrl Pts',(-1.17888106768925,20.0969778504037,
11.4893601651575));
#244110=CARTESIAN_POINT('Ctrl Pts',(-4.47984879018362,19.9033443408249,
11.5842285763115));
#244111=CARTESIAN_POINT('Ctrl Pts',(-10.981505048347,17.8589213917222,11.7739653986194));
#244112=CARTESIAN_POINT('Ctrl Pts',(-18.1236921331693,10.537769254709,12.0585706320814));
#244113=CARTESIAN_POINT('Ctrl Pts',(-20.952350831704,0.711263633139469,
12.3431758655433));
#244114=CARTESIAN_POINT('Ctrl Pts',(-18.796212325717,-9.28544470635312,
12.6277810990052));
#244115=CARTESIAN_POINT('Ctrl Pts',(-12.1674224697969,-17.0722992592162,
12.9123863324671));
#244116=CARTESIAN_POINT('Ctrl Pts',(-2.64367416437458,-20.7972267284446,
13.196991565929));
#244117=CARTESIAN_POINT('Ctrl Pts',(7.50918260761458,-19.5735564445325,
13.481596799391));
#244118=CARTESIAN_POINT('Ctrl Pts',(15.8752727738125,-13.6926308343763,
13.7662020328529));
#244119=CARTESIAN_POINT('Ctrl Pts',(20.4640318954002,-4.55366052070925,
14.0508072663148));
#244120=CARTESIAN_POINT('Ctrl Pts',(20.1835858039674,5.66878867987973,14.3354124997768));
#244121=CARTESIAN_POINT('Ctrl Pts',(15.100677921381,14.5424185588664,14.6200177332387));
#244122=CARTESIAN_POINT('Ctrl Pts',(6.42472416927042,19.9558328412666,14.9046229667006));
#244123=CARTESIAN_POINT('Ctrl Pts',(-3.77992220170777,20.6209738849621,
15.1892282001625));
#244124=CARTESIAN_POINT('Ctrl Pts',(-13.0851774578569,16.3795755800276,
15.4738334336244));
#244125=CARTESIAN_POINT('Ctrl Pts',(-19.2769555452589,8.24083440779345,
15.7584386670864));
#244126=CARTESIAN_POINT('Ctrl Pts',(-20.8819901025855,-1.85872469222626,
16.0430439005483));
#244127=CARTESIAN_POINT('Ctrl Pts',(-17.5183802341872,-11.5160201700493,
16.3276491340102));
#244128=CARTESIAN_POINT('Ctrl Pts',(-9.98646075084815,-18.4332029038665,
16.6122543674722));
#244129=CARTESIAN_POINT('Ctrl Pts',(-0.0783706087808785,-20.9644037630826,
16.8968596009341));
#244130=CARTESIAN_POINT('Ctrl Pts',(9.84836696459592,-18.5073508485541,
17.181464834396));
#244131=CARTESIAN_POINT('Ctrl Pts',(17.4317918310555,-11.6466733795587,
17.4660700678579));
#244132=CARTESIAN_POINT('Ctrl Pts',(20.8675098177676,-2.01479558471803,
17.7506753013199));
#244133=CARTESIAN_POINT('Ctrl Pts',(19.3380288852249,8.09648109348294,18.0352805347818));
#244134=CARTESIAN_POINT('Ctrl Pts',(13.2072725251166,16.2812874090034,18.3198857682437));
#244135=CARTESIAN_POINT('Ctrl Pts',(3.93398809861918,20.592136967687,18.6044910017057));
#244136=CARTESIAN_POINT('Ctrl Pts',(-6.27534637095942,20.0033096055807,
18.8890962351676));
#244137=CARTESIAN_POINT('Ctrl Pts',(-14.9915298464464,14.6549104438241,
19.1737014686295));
#244138=CARTESIAN_POINT('Ctrl Pts',(-20.1406404675486,5.81953338423926,
19.4583067020914));
#244139=CARTESIAN_POINT('Ctrl Pts',(-20.4975028912548,-4.40053888473838,
19.7429119355534));
#244140=CARTESIAN_POINT('Ctrl Pts',(-15.9772055523716,-13.5735503826592,
20.0275171690153));
```
